## Supplemental_Data_Files for "Common genetic variation associated with Mendelian disease severity revealed through cryptic phenotype analysis": SupplementalDataFile_10.txt (part 15 of 21)

```
12:48388102 A G 0.136315 9.8310e-06
12:48388482 T C 0.034658 -2.6780e-05
12:48389023 T C 0.738977 -4.8319e-06
12:48390080 C T 1.829916 4.6163e-05
12:48393098 A G 0.443318 1.1300e-04
12:48398080 A T 1.689054 -1.0369e-05
12:48399612 A G 0.339567 -1.5492e-04
12:48400844 T C 0.258258 5.4049e-06
12:48403765 A G 0.745166 -3.3117e-06
12:48406206 G A 0.082523 -3.7534e-05
12:48408136 T C 0.037459 -6.2860e-06
12:48416023 A G 0.260020 -7.6663e-05
12:48420596 T C 0.044898 1.3349e-05
12:48420713 G A 0.225375 -3.2033e-05
12:48424497 G C 0.636635 2.8382e-05
12:48426295 C T 0.283192 -2.3756e-05
12:48429627 A G 0.032071 -5.3343e-05
12:48432554 G A 0.026505 1.9069e-06
12:48449047 C T 0.199572 -1.8255e-05
12:48457385 T C 0.310729 -4.5499e-06
12:48468652 G A 0.953891 1.9435e-05
12:48474853 G A 0.360856 -1.6961e-05
12:48481798 C T 0.023885 6.4705e-05
12:48493993 A G 0.108054 7.4783e-05
12:48496489 G A 0.081300 -6.1292e-05
12:48501161 T A 0.311586 -2.0801e-06
12:48512285 A C 1.625297 2.3588e-05
12:48518264 C A 0.474003 5.6326e-05
12:48526719 T C 0.045479 -7.6655e-07
12:48538908 A G 0.036275 -1.0537e-05
12:48543237 T C 0.107123 4.5993e-05
12:48551555 G A 0.147529 5.5313e-05
12:48578325 C A 1.542664 2.3030e-05
12:48580134 A G 0.090274 -6.1230e-04
12:48588211 A G 0.043986 -6.2761e-06
12:48591960 A C 0.476058 1.1922e-04
12:48592357 G C 0.290446 -9.2015e-06
12:48594882 G T 0.187364 4.3916e-05
12:48596890 A G 0.201149 -3.6307e-05
12:48597507 A G 0.445200 -1.6390e-05
12:48607012 A G 0.195407 -1.7878e-05
12:48610170 A C 0.046499 -5.1466e-06
12:48631133 A G 0.425362 4.4271e-04
12:48635218 A G 0.624798 9.1282e-05
12:48636373 C T 0.020838 5.2346e-07
12:48660767 C G 0.034041 -1.5851e-05
12:48664725 C G 1.551038 3.0448e-05
12:48672654 G C 0.158815 -5.4650e-05
12:48678276 C T 0.043834 -5.0940e-05
12:48687951 G A 0.672792 -3.4478e-05
12:48698040 A C 0.445441 -1.2409e-05
12:48703522 G A 0.670913 -2.8784e-05
12:48712638 T C 1.739045 3.7735e-05
12:48720827 C T 0.047820 -1.1928e-05
12:48723142 T C 0.048683 3.7178e-06
12:48723784 T C 0.440523 -6.7215e-06
12:48724006 C T 0.194177 -2.9541e-05
12:48724354 G C 0.446093 5.4164e-04
12:48736985 G T 0.660786 -3.6517e-05
12:48745118 T C 0.049472 7.5807e-05
12:48753625 C G 0.027800 -7.4989e-05
12:48768267 C T 1.477973 1.1517e-04
12:48771444 A G 0.698405 -2.4633e-05
12:48771563 C A 0.201039 -5.6217e-05
12:48772257 A G 0.134932 1.3187e-04
12:48780190 C A 0.032957 -2.4060e-05
12:48782636 G C 0.433856 -1.7006e-05
12:48783748 A G 0.491757 -3.4680e-06
12:48783939 A G 0.137451 3.8029e-05
12:48788528 G A 0.026226 -6.2092e-06
12:48806521 T G 1.144410 -3.9282e-06
12:48808927 T C 0.087428 1.1696e-05
12:48811100 C T 0.236057 4.7839e-05
12:48811885 C T 0.096818 5.1780e-05
12:48813176 G A 0.036930 1.3366e-05
12:48827172 G A 0.469845 1.6790e-05
12:48834326 G A 1.748113 3.2945e-05
12:48851395 G C 0.071296 7.4647e-06
12:48866585 C A 0.126461 9.5691e-06
12:48867249 T C 0.070394 -2.2327e-05
12:48876826 T C 0.054165 -2.2307e-05
12:48877400 A G 0.927188 -5.3458e-05
12:48880550 C T 0.720320 1.6513e-05
12:48880723 T C 0.299304 -1.1837e-05
12:48881661 T C 0.845892 2.2686e-05
12:48884610 T C 0.153336 9.3479e-05
12:48888594 T C 0.909233 -4.5666e-05
12:48892588 A G 0.087541 4.2026e-06
12:48904679 A G 0.061848 5.9067e-05
12:48912568 T C 1.238047 -7.4198e-05
12:48919556 G A 1.791376 -2.5899e-05
12:48919793 C T 0.329424 -9.7742e-06
12:48920006 A G 0.131242 2.6615e-05
12:48920073 A G 0.419867 3.6408e-05
12:48924553 A G 0.042419 -4.6512e-05
12:48928826 A G 1.043603 -4.2015e-05
12:48938225 A G 0.139590 1.4511e-05
12:48939811 G A 0.329363 4.9158e-06
12:48953504 A G 0.901923 -4.4175e-05
12:48953682 A G 0.189925 -3.6394e-06
12:48954040 G A 1.233324 -4.3771e-05
12:48954175 T C 0.188841 -5.5860e-07
12:48958949 A C 1.701037 9.0083e-05
12:48961244 G T 0.272640 3.2053e-05
12:48961390 C A 0.937886 1.0120e-05
12:48962869 G A 0.120482 -1.2957e-04
12:48963021 C T 0.091407 5.8434e-07
12:48974727 C T 0.091066 -5.5770e-05
12:48978299 C T 0.091014 -3.0733e-05
12:48981312 T C 0.635687 -1.4795e-05
12:48994214 A G 0.135192 -1.8181e-05
12:49028264 G T 0.043711 7.2321e-06
12:49044359 C T 0.495717 2.7532e-05
12:49048738 T G 1.144975 1.5310e-05
12:49052758 A G 1.188546 1.7380e-05
12:49061511 C T 0.050257 5.5170e-05
12:49072794 C T 0.072627 -2.2571e-05
12:49076784 G A 0.410364 5.9893e-05
12:49081145 T C 0.142050 2.8479e-06
12:49087325 C T 0.044567 1.2867e-05
12:49105444 T C 0.066934 -2.2484e-05
12:49106739 C A 0.189185 1.2715e-05
12:49108488 T C 1.283633 1.6549e-05
12:49117301 C T 0.516604 3.5850e-05
12:49125564 T C 0.078943 -5.2573e-05
12:49128261 G A 0.626563 -1.2064e-05
12:49133684 G C 0.176842 -1.6247e-05
12:49141195 C T 1.212110 8.2492e-06
12:49141967 A T 0.042422 -4.2346e-05
12:49143096 C T 0.894214 1.4646e-06
12:49146947 A G 0.455454 2.8365e-05
12:49147910 A G 0.881569 4.8875e-06
12:49158490 A G 0.134390 1.7655e-04
12:49164120 C A 0.309716 6.9924e-05
12:49168798 A C 0.060485 1.7057e-05
12:49170719 A G 0.135367 2.9532e-04
12:49176805 T C 0.042347 6.7771e-05
12:49176860 A G 0.033671 2.2737e-06
12:49176872 T G 0.298931 1.6352e-05
12:49177113 G T 0.594245 -2.9771e-04
12:49181479 T C 0.297350 1.2415e-05
12:49187450 A G 1.232104 -1.9546e-05
12:49189815 G A 0.061377 1.7917e-05
12:49190365 C T 0.114173 2.5304e-04
12:49190376 A G 0.063711 3.7361e-06
12:49190992 C T 0.467453 5.9286e-05
12:49193852 C G 0.163635 -7.3281e-05
12:49195008 A G 0.026433 -4.5460e-05
12:49197587 G A 0.714578 -7.9030e-06
12:49205634 C T 0.363502 6.5339e-06
12:49208045 A G 0.058388 2.7776e-05
12:49212806 T C 0.369026 1.7795e-05
12:49218171 G A 1.140330 -6.9358e-06
12:49223541 G A 0.190071 1.5755e-04
12:49225758 T C 0.887119 -6.9303e-05
12:49230035 G T 0.946481 -4.5369e-05
12:49240418 T C 0.031396 -4.6228e-07
12:49240548 T C 0.181327 -2.4615e-06
12:49244808 T G 0.216034 -1.8945e-04
12:49255798 C G 0.932362 -2.1401e-05
12:49256686 T C 0.077729 6.4098e-05
12:49261117 G C 0.117409 3.4276e-06
12:49271097 A G 0.234200 9.0684e-05
12:49274072 A G 0.957789 -3.3342e-05
12:49285634 A G 0.145390 2.0769e-05
12:49312540 T C 0.116062 7.2707e-06
12:49312681 T G 0.029394 -1.3123e-05
12:49314649 A C 0.030237 -2.3852e-05
12:49328201 A G 0.043016 2.6082e-05
12:49329302 G A 0.213554 4.3511e-05
12:49331679 G T 0.051997 -1.7293e-05
12:49334599 G A 1.946461 1.4440e-05
12:49338252 G C 1.830383 1.5831e-06
12:49347819 C A 0.921758 3.0248e-05
12:49351069 T C 0.119181 -1.0289e-04
12:49352338 C T 1.070056 4.3142e-05
12:49355036 A G 0.147990 -9.4202e-05
12:49358392 C T 0.138337 4.9901e-05
12:49359989 A G 0.759535 -4.7263e-05
12:49360147 A G 0.054405 6.0842e-05
12:49377479 T C 0.069216 1.0694e-05
12:49379123 C G 0.050280 2.8758e-05
12:49379537 T G 0.023227 2.8133e-05
12:49380073 G T 0.079118 5.1420e-05
12:49389320 C A 0.746234 1.4862e-03
12:49389571 A G 0.057015 -6.7530e-05
12:49390677 C T 0.780087 7.1883e-05
12:49395268 A G 0.028128 6.5420e-05
12:49399132 C G 0.072487 3.8568e-05
12:49413486 T C 0.079858 8.5886e-06
12:49424534 A G 0.074720 -1.8935e-04
12:49427919 C T 0.145783 1.7349e-04
12:49430947 C T 0.024213 5.1334e-05
12:49442179 A G 0.058699 1.1924e-05
12:49474232 T G 0.309239 8.4811e-06
12:49475495 A G 0.053948 -4.9599e-05
12:49478130 A G 0.048946 8.4127e-05
12:49478812 G T 0.868463 7.0944e-05
12:49484933 A G 0.021970 -7.4143e-05
12:49485373 G C 0.707649 -6.6184e-06
12:49486219 T G 0.047547 -3.9260e-05
12:49498130 T G 0.729538 6.0519e-07
12:49507408 G A 0.089336 1.7637e-05
12:49515130 C T 0.056859 4.9783e-05
12:49520669 T C 0.679164 -2.3148e-06
12:49521672 A G 0.687204 4.4278e-06
12:49526012 C G 0.144692 1.8546e-04
12:49535263 G A 0.112277 -5.8429e-05
12:49556303 G A 0.694873 -6.2827e-06
12:49582657 A G 0.119950 -2.6267e-05
12:49582692 G T 0.669456 -9.9123e-06
12:49586676 T C 0.084224 4.4034e-05
12:49596999 C A 0.619166 2.9058e-06
12:49608886 A C 0.099327 -2.4014e-05
12:49609808 A G 0.373021 3.1945e-05
12:49622188 C T 0.113523 -5.8623e-05
12:49626039 A C 0.220737 -4.3552e-05
12:49626490 C T 0.638676 1.6329e-05
12:49627092 T C 0.056739 5.5241e-05
12:49627819 C G 0.414327 5.6153e-05
12:49629012 C G 0.048878 -4.8656e-05
12:49632572 G A 0.042480 -3.7955e-05
12:49636134 T A 0.028206 -2.0676e-06
12:49636560 T C 0.024366 3.8393e-06
12:49645240 C T 0.684266 -7.1048e-06
12:49658537 C T 0.028848 -1.1729e-05
12:49663961 C A 0.051633 8.1488e-05
12:49664058 G A 0.150272 -4.1285e-05
12:49670854 A G 0.520667 8.5181e-06
12:49672714 G A 0.495328 -2.5545e-06
12:49676010 C T 0.547831 -5.4228e-07
12:49682384 A G 0.100648 4.7676e-05
12:49685089 C T 0.424187 -1.9686e-07
12:49687378 A G 0.127831 -4.4747e-05
12:49690798 A G 0.027806 -2.1541e-05
12:49698894 C T 0.347889 -3.6027e-06
12:49713003 C T 0.237738 -5.0153e-05
12:49713839 T C 0.426083 -5.6498e-05
12:49717533 C A 0.021737 4.3024e-05
12:49720822 A G 0.046035 2.9713e-05
12:49721015 T C 0.021084 -4.4796e-05
12:49722793 T C 0.021227 -2.4596e-05
12:49729509 T C 0.020909 3.7350e-05
12:49732772 A G 0.243792 -7.9540e-05
12:49735340 C T 0.872536 -7.1921e-05
12:49737114 C A 0.147536 -3.9046e-05
12:49743142 A G 0.025596 7.8776e-05
12:49753219 T G 0.023473 -9.0775e-05
12:49769525 A G 0.120495 -8.9857e-06
12:49774216 T C 0.147422 -1.2072e-04
12:49779528 C G 0.040575 -1.0376e-04
12:49783052 C T 0.036307 1.1628e-05
12:49796721 T G 0.363609 -1.1546e-04
12:49801156 C T 0.136938 -2.8369e-05
12:49804248 G A 0.026693 6.9157e-05
12:49818133 T C 0.026446 2.5695e-05
12:49827504 G C 0.038303 3.7153e-05
12:49870964 G A 0.626898 -2.3956e-05
12:49872443 C T 0.228296 -8.5777e-05
12:49885651 A G 0.039439 -2.1016e-04
12:49892151 C T 0.276136 2.2190e-05
12:49919547 A G 0.058417 -3.8467e-06
12:49928790 G A 0.184317 -1.5029e-05
12:49931585 C T 0.372904 -1.2157e-04
12:49940630 T C 0.046463 4.5063e-05
12:49950251 G C 0.131317 -2.4606e-05
12:49962567 A G 1.372184 2.5158e-05
12:49966534 C T 0.207394 -6.0760e-04
12:49976306 T C 0.023678 -8.2214e-05
12:49993678 T C 0.174777 -5.5731e-04
12:49993766 G C 0.032581 -1.2809e-05
12:49994785 A G 0.031984 -1.8258e-05
12:50043760 T C 0.097889 4.8521e-05
12:50053062 T C 0.031659 4.9981e-06
12:50056233 A G 0.195232 -3.2059e-04
12:50067637 T C 0.072601 3.3083e-05
12:50090428 C T 0.027469 -1.0796e-04
12:50098005 G A 0.141512 -2.6097e-04
12:50101654 G C 0.061277 -9.1114e-06
12:50106606 G T 0.241283 -2.0977e-04
12:50121214 A G 0.023924 2.3536e-05
12:50127643 T C 0.036651 1.0077e-05
12:50135756 A C 0.025817 5.0772e-05
12:50142463 G A 0.045655 4.5542e-05
12:50146459 A G 0.112878 -7.3476e-05
12:50151010 G A 0.138013 -3.0118e-05
12:50152193 A G 0.195414 -5.5303e-04
12:50161224 A G 0.045862 -4.3739e-05
12:50165690 G T 0.252422 -4.3670e-04
12:50168189 C T 0.143553 -1.5497e-06
12:50168870 G A 0.069826 -3.1480e-05
12:50172078 C T 0.097717 -6.5648e-05
12:50184102 A G 0.110547 -2.7996e-05
12:50184292 C T 0.042140 2.3379e-05
12:50189602 G A 0.069368 -6.0424e-05
12:50209618 T C 0.759282 4.0490e-05
12:50217231 T C 1.022542 2.6243e-05
12:50226207 T C 0.038517 1.1125e-05
12:50231025 G A 0.942933 4.0252e-05
12:50232169 T A 0.104666 -1.1346e-04
12:50232691 A G 0.129077 -9.4851e-05
12:50235792 A G 0.161830 -8.4804e-05
12:50240150 T C 1.304883 -2.2750e-05
12:50242629 A G 0.020851 -7.7330e-05
12:50247468 A G 0.736523 1.0764e-04
12:50258395 A G 0.031610 1.1003e-05
12:50261057 T C 0.055207 -2.9125e-06
12:50261315 T C 0.067106 -1.6312e-04
12:50263148 A G 0.767604 1.8220e-04
12:50269895 G A 0.236109 -2.1661e-05
12:50275137 C A 1.381762 -6.7271e-05
12:50275385 T C 0.711930 1.9225e-05
12:50279959 T C 0.022224 -5.1268e-05
12:50288032 G A 0.332605 -1.1672e-04
12:50289279 A G 0.024213 -3.8182e-05
12:50290056 A G 0.177935 3.6510e-05
12:50290554 A G 1.339613 3.5854e-05
12:50290728 G A 1.433467 -7.2133e-05
12:50291625 C A 0.023045 -6.2001e-05
12:50293090 A C 0.024690 -4.8059e-05
12:50293708 T G 0.039332 2.3611e-05
12:50296096 A G 0.192733 1.7331e-05
12:50297934 A C 1.510021 5.2668e-05
12:50298535 T C 1.159000 2.6667e-05
12:50299788 G A 0.126721 5.5833e-05
12:50303668 T C 0.066093 -2.5538e-05
12:50305007 T C 1.580694 6.1692e-05
12:50305760 A G 0.027690 -3.5615e-05
12:50306148 G A 1.212292 5.6657e-05
12:50307402 T G 0.142219 -1.4021e-05
12:50309850 G A 0.020088 2.9362e-05
12:50311202 T C 0.068537 -5.3419e-05
12:50311397 T C 0.029209 -3.9408e-05
12:50311510 T C 0.234324 -4.8284e-06
12:50318819 C T 0.078297 -2.8531e-05
12:50319086 G A 0.891598 4.3418e-05
12:50323295 A G 0.040445 -2.9071e-05
12:50324567 C A 1.710184 -5.1510e-05
12:50324973 A G 0.052253 -1.3752e-04
12:50325201 C T 1.568575 4.4801e-05
12:50325741 C T 0.711573 5.0038e-05
12:50331258 T C 0.030406 4.4531e-05
12:50331279 G A 0.034207 -1.3785e-04
12:50332070 A G 0.699625 5.5070e-05
12:50334781 T C 0.157770 6.6598e-05
12:50335086 C T 0.355306 -8.9497e-06
12:50338964 C T 0.025359 6.2879e-05
12:50340041 T C 0.029949 -5.0049e-07
12:50341465 C T 0.475973 3.9905e-05
12:50342034 T C 0.039085 -7.3496e-05
12:50342146 T C 0.065279 -5.8545e-05
12:50343254 T G 0.026862 -7.7109e-05
12:50343608 C A 0.961733 8.8160e-05
12:50344976 A G 0.346344 -1.5566e-05
12:50347688 G T 0.382979 1.3290e-05
12:50348674 T C 1.615706 -1.2009e-05
12:50352116 C A 0.364375 2.2446e-05
12:50354437 C A 0.401350 6.6892e-05
12:50358174 A C 0.278989 -3.3881e-04
12:50359466 A G 1.251942 -1.8493e-06
12:50360461 T C 0.641594 -1.0882e-05
12:50361583 C T 0.175761 -7.6379e-06
12:50364707 A G 1.206566 -2.5637e-05
12:50366300 A G 1.855882 -1.2537e-05
12:50369305 A G 0.020903 1.2836e-05
12:50370409 C T 0.021166 4.0791e-06
12:50372026 T C 0.115020 1.4701e-05
12:50379568 T C 0.143245 2.2257e-05
12:50385663 C T 0.385037 1.8674e-05
12:50385930 C A 0.025908 -5.6845e-05
12:50399254 T C 0.067765 -4.8145e-05
12:50403692 C A 0.026729 -4.4362e-05
12:50412911 A C 1.854386 -2.7591e-05
12:50425446 T C 0.102744 1.7266e-06
12:50430116 T G 0.063906 3.3981e-05
12:50437364 A G 0.203275 -2.3010e-05
12:50440137 G A 1.753696 -2.0859e-06
12:50441434 A G 0.093091 -1.9326e-05
12:50443468 C T 0.105646 7.8513e-06
12:50454091 T G 1.974177 7.4076e-05
12:50458450 G A 0.104082 -1.8182e-05
12:50463461 C T 0.698096 -1.6560e-05
12:50469467 G A 0.393057 -3.4879e-06
12:50473377 A G 0.456830 -4.3338e-06
12:50486322 C T 0.824639 4.1765e-05
12:50489700 A G 0.030075 3.8211e-05
12:50491708 T C 0.027683 -4.6504e-05
12:50496164 A C 0.088966 -6.0690e-05
12:50500015 A G 0.064798 -2.6365e-06
12:50510777 T C 0.741589 -6.6106e-06
12:50512200 C T 0.516964 -1.7492e-04
12:50535955 T C 0.517535 -1.8828e-04
12:50537815 G A 1.257430 -2.2930e-03
12:50545829 T C 0.047690 2.2309e-06
12:50566658 T C 0.406488 -5.2966e-05
12:50570519 A G 1.228663 -1.9973e-06
12:50579398 T C 0.465519 7.3684e-06
12:50592492 C T 0.079573 2.3089e-05
12:50593297 C T 0.068771 3.3218e-05
12:50594947 G A 1.155738 -3.3002e-05
12:50635918 C T 0.082267 -7.5984e-05
12:50636130 G T 0.066755 4.0485e-06
12:50646885 A G 0.106506 -3.9268e-05
12:50678093 T C 0.048433 2.2127e-05
12:50723993 G A 1.280241 -1.9487e-05
12:50724444 C G 0.070196 3.6395e-05
12:50744581 T A 0.064970 -3.3006e-05
12:50749554 T G 0.022415 -3.2369e-05
12:50754563 G T 1.302725 -2.8263e-05
12:50776691 G A 1.907311 9.1714e-05
12:50777573 A C 0.374602 4.1288e-05
12:50787035 C T 0.137224 7.9620e-05
12:50809831 A C 0.030348 -5.5465e-05
12:50821551 T G 0.050614 7.0196e-05
12:50824232 G A 0.438631 -9.8301e-05
12:50833585 G A 0.067573 1.3909e-05
12:50833944 A G 0.085302 1.4729e-05
12:50838311 T G 0.040221 8.4870e-05
12:50870429 C A 1.882991 7.1942e-05
12:50873545 T G 0.084539 3.5235e-05
12:50880216 C T 1.297824 -7.9506e-06
12:50880516 A G 0.039335 2.8505e-05
12:50900106 C T 0.499064 -5.5490e-07
12:50906405 T C 1.277885 7.1369e-06
12:50909642 T C 0.032256 -5.9358e-05
12:50914563 A G 0.057982 -1.2435e-05
12:50918482 A G 0.030939 -5.3335e-05
12:50921495 G A 0.045580 -3.7180e-05
12:50923274 C T 1.970074 6.7364e-05
12:50934931 A G 0.709366 1.5199e-05
12:50950909 G T 0.096000 -2.9153e-05
12:50979932 T C 0.567705 -1.0933e-05
12:50990107 G T 0.039731 -1.3830e-06
12:51008451 G T 0.037203 -4.8827e-05
12:51009520 T C 0.047128 6.1493e-06
12:51014579 T G 0.107529 -5.5838e-05
12:51024399 G A 0.024330 8.7661e-05
12:51032415 G A 0.712965 2.2301e-05
12:51034734 G A 0.057823 -6.1568e-05
12:51059187 C T 0.076210 4.2471e-06
12:51068409 A G 0.027732 9.0827e-06
12:51080364 T C 0.046022 2.0210e-05
12:51088861 A G 0.068119 3.6500e-05
12:51094010 T G 0.080586 4.4069e-05
12:51094138 T C 0.692754 5.6749e-06
12:51109648 C G 0.122563 9.0485e-05
12:51117229 G A 0.390074 2.3609e-05
12:51122685 A G 0.045064 5.6785e-05
12:51130360 G C 0.068450 -7.0454e-06
12:51138862 T C 0.604142 2.5574e-05
12:51139803 A C 0.585660 -8.6870e-07
12:51155663 T C 0.532544 4.5982e-05
12:51157050 G A 1.971165 5.5160e-05
12:51161387 G A 0.043425 1.4682e-04
12:51193709 T C 0.081436 1.5785e-05
12:51203371 T C 0.811402 -3.8326e-05
12:51207704 G A 0.628261 3.4075e-06
12:51208122 G C 0.074896 -1.7619e-05
12:51210975 T G 0.033623 9.4148e-06
12:51213433 G A 0.192246 6.1190e-06
12:51213765 C T 0.810831 -3.2880e-05
12:51236802 C T 0.451526 3.5363e-05
12:51237816 A G 0.684234 9.4773e-05
12:51240265 G T 0.138490 -3.2779e-04
12:51252159 A G 0.048089 1.0741e-04
12:51256065 G A 1.404726 3.0085e-05
12:51259197 G A 0.712744 -2.5470e-05
12:51271297 A G 0.022311 5.6132e-05
12:51272637 T C 0.047369 -4.7167e-05
12:51272984 T C 1.171363 2.8564e-06
12:51294593 G C 0.138149 -3.8291e-04
12:51296278 T C 0.067229 -2.4278e-05
12:51307533 C T 0.048505 -4.6133e-06
12:51309890 C A 0.099226 2.3648e-05
12:51312457 A G 0.034181 -2.5098e-05
12:51318423 G C 0.041490 6.7127e-05
12:51320531 G A 0.882770 -7.2445e-05
12:51321994 T C 1.253578 1.1168e-05
12:51345784 T C 0.390425 -1.8130e-05
12:51346403 G A 0.055210 1.7846e-04
12:51348041 A G 0.026317 -4.2919e-05
12:51355243 A G 0.114718 1.0048e-05
12:51357542 G A 0.302316 4.6938e-05
12:51361463 A G 0.128464 -3.1380e-05
12:51365546 C T 0.027884 1.0507e-04
12:51372591 G T 0.048599 -1.6310e-05
12:51392323 A G 0.058459 1.7391e-05
12:51402905 G T 1.874091 3.1878e-05
12:51411580 T C 1.873263 3.0084e-05
12:51422891 G A 0.039624 -5.5767e-05
12:51426817 A G 0.270404 -1.0944e-04
12:51442944 A G 0.720067 3.6140e-05
12:51452875 G A 1.131554 -1.5332e-05
12:51453682 A G 1.112043 -3.6390e-05
12:51457697 G A 0.040264 6.5744e-05
12:51457854 A G 0.026141 -3.7822e-05
12:51463300 T C 0.094662 -1.5782e-06
12:51466005 A G 1.826609 5.2915e-05
12:51479435 G A 1.276035 -1.9523e-05
12:51489009 T C 0.126932 -1.2816e-04
12:51490682 G A 1.973862 3.6760e-05
12:51492509 A G 0.193995 -1.5561e-05
12:51506876 A G 0.257755 1.3878e-04
12:51516878 C T 0.030390 -4.5663e-06
12:51530962 C T 0.158224 -2.6121e-05
12:51543231 G C 1.332203 7.7073e-05
12:51560801 C T 0.032886 -5.9381e-05
12:51565619 C T 0.435677 -2.0604e-06
12:51566350 T C 0.212038 -1.9744e-05
12:51567948 G A 0.052227 5.4479e-05
12:51575615 G T 0.262185 7.3055e-05
12:51577729 G C 0.066609 5.2081e-05
12:51582188 C T 1.085980 -3.2073e-06
12:51585629 A G 0.032542 8.6919e-07
12:51585869 A G 0.658813 -2.5269e-04
12:51588677 C T 0.187296 -7.8962e-05
12:51596763 C T 1.419494 -2.6060e-05
12:51601402 C T 0.152784 -1.2147e-04
12:51609456 T C 0.027089 -2.1807e-05
12:51617698 C T 0.110025 -4.6859e-05
12:51630465 A G 0.031172 1.1360e-04
12:51632253 A G 0.312751 1.6745e-05
12:51632264 C T 1.296990 -2.3174e-05
12:51633688 T G 0.139876 1.0323e-04
12:51635836 A G 0.031747 -3.3284e-05
12:51635987 A G 0.138704 3.1840e-05
12:51637009 G T 0.110229 6.4310e-06
12:51641870 A G 0.778503 3.5824e-06
12:51650625 C T 0.020575 -3.8764e-05
12:51650863 T C 0.062568 4.1217e-05
12:51653953 T C 0.040306 3.6743e-05
12:51656621 G A 1.729129 -3.2348e-06
12:51661121 T C 0.039108 1.5551e-05
12:51664147 G A 1.720917 9.1534e-06
12:51674501 C T 1.715305 9.6421e-06
12:51681903 C T 1.789649 1.3191e-05
12:51682159 A G 0.612503 -5.5349e-05
12:51686545 T C 1.733459 -9.9881e-06
12:51687991 G A 0.055074 1.0523e-04
12:51690751 T G 0.211503 -3.1092e-05
12:51691551 G A 1.159847 7.4039e-06
12:51703834 G A 0.333469 1.2324e-04
12:51707626 T C 0.217060 -3.1948e-05
12:51709445 T G 0.032032 1.1358e-05
12:51715714 T G 1.148724 6.1040e-07
12:51737562 C T 0.624567 -2.8279e-05
12:51737607 A G 0.219296 -3.8772e-05
12:51739625 T C 0.020523 8.5536e-05
12:51739648 G C 0.212220 -9.8926e-06
12:51740350 T C 0.022198 5.2135e-05
12:51745307 G A 0.044262 -3.0377e-05
12:51745834 T C 0.621075 -2.4634e-05
12:51752897 A G 1.306863 6.3508e-06
12:51755449 T G 0.529934 1.9139e-05
12:51760327 T C 1.738483 1.3710e-05
12:51768272 T C 0.219660 -2.0556e-05
12:51768664 A G 1.302111 5.4362e-05
12:51772282 C T 0.072682 3.8710e-05
12:51773557 A G 0.109307 4.8488e-05
12:51774134 C T 0.964712 -3.1966e-05
12:51774695 T C 0.734157 -9.1028e-06
12:51774765 A G 0.039997 2.8825e-05
12:51775276 T C 1.295032 7.5215e-05
12:51776494 C A 1.355621 -1.5224e-04
12:51777128 A G 1.462974 -3.0488e-05
12:51777635 T C 1.470874 -3.2204e-05
12:51779321 T C 1.773180 1.8423e-05
12:51780636 T C 0.824054 1.5061e-05
12:51783661 G A 1.936834 -6.0165e-05
12:51785110 T G 1.070540 -3.9551e-06
12:51789617 C T 1.881090 2.2070e-05
12:51793821 A G 1.275840 -3.0034e-06
12:51799305 A G 0.186611 -1.8266e-05
12:51802468 T G 0.866937 -1.5513e-05
12:51809376 C T 0.055876 -2.3547e-04
12:51815786 T C 0.817400 3.4301e-06
12:51827715 G A 0.054486 5.9992e-05
12:51839851 C T 0.057573 4.5496e-05
12:51847654 T C 0.195602 2.7095e-05
12:51854578 C T 0.049160 -5.6409e-05
12:51856159 T C 0.081128 -5.9021e-05
12:51859763 G A 0.038842 1.8533e-05
12:51871572 T C 0.097045 8.5793e-06
12:51874156 T G 0.590597 6.6879e-06
12:51875247 A G 1.900375 6.7952e-06
12:51878406 T C 0.105218 -3.6072e-06
12:51890207 A G 0.091352 4.3568e-05
12:51901390 G A 1.082705 -6.1104e-06
12:51911704 G T 0.155066 8.3080e-05
12:51915840 T C 0.112920 6.2304e-05
12:51918998 A C 1.960668 -2.6725e-05
12:51925544 C T 1.392295 -2.5548e-05
12:51935057 T C 0.636177 -1.5009e-06
12:51939749 C T 0.981084 -1.6797e-05
12:51939843 G T 0.848732 -2.2472e-05
12:51942331 G A 0.810984 -8.1743e-06
12:51966424 A G 1.747260 -6.3583e-05
12:51966950 T C 0.441111 -3.3809e-05
12:51981693 G T 1.862085 -1.0515e-04
12:51984349 C T 1.176657 1.1273e-05
12:51985687 T C 0.101436 1.3838e-04
12:51986426 T C 0.062172 -5.2353e-06
12:51991222 C T 0.026365 -3.3287e-05
12:51991332 T C 0.799455 -5.1878e-06
12:51996557 G T 1.786949 -7.3747e-05
12:52015763 G A 0.238537 -2.6921e-05
12:52022349 T C 0.030760 9.4913e-05
12:52022638 C T 0.036421 -2.1082e-05
12:52026793 G C 0.085289 6.0512e-05
12:52048437 G A 0.025288 8.6812e-05
12:52051130 C T 1.557341 -2.8232e-05
12:52067996 G A 0.867473 -3.5987e-05
12:52080965 T C 1.737419 -1.4301e-04
12:52086018 G A 0.198617 -5.8333e-06
12:52094046 T C 0.028076 9.0595e-05
12:52099153 T C 1.754770 -1.0990e-04
12:52104668 G A 0.040046 -5.2347e-05
12:52119632 G T 1.812568 -9.4379e-05
12:52122845 A G 0.033587 2.7837e-05
12:52146900 A G 0.030838 1.4896e-05
12:52153079 T G 0.033571 1.0779e-05
12:52162823 T C 0.024139 7.7086e-05
12:52169143 C T 1.732294 -2.3440e-05
12:52179861 T G 0.039887 4.5134e-05
12:52182545 G A 0.165602 1.4707e-05
12:52184271 C T 1.506746 -2.7040e-05
12:52185906 G A 0.093254 1.7598e-05
12:52198979 C T 0.100252 9.7551e-05
12:52200742 A C 1.500307 -6.1844e-05
12:52210078 G A 0.028985 -1.8663e-05
12:52211470 T C 0.034863 -2.5718e-05
12:52215205 T C 0.059108 -3.9989e-06
12:52219078 C G 0.668206 -1.8695e-05
12:52219819 C T 0.060829 4.1720e-06
12:52219882 T C 0.842338 -4.3412e-06
12:52226477 G A 0.637037 1.1162e-05
12:52232476 G A 1.398335 1.7439e-05
12:52236165 G T 0.925698 1.9344e-05
12:52243554 G T 1.883663 -5.9208e-05
12:52246936 A C 1.784437 -1.7655e-05
12:52249665 G A 0.506529 3.9818e-05
12:52251272 T G 0.717129 -8.6447e-05
12:52264525 A G 1.201769 -5.3635e-07
12:52265382 T G 0.593664 -5.6730e-05
12:52265782 G A 0.798283 -4.6946e-06
12:52266080 T G 0.159019 5.6364e-05
12:52266227 T C 0.037758 1.9372e-06
12:52266348 A G 0.379490 -1.8296e-05
12:52266448 A G 0.088859 4.3122e-05
12:52266739 T C 0.034486 -1.6083e-05
12:52268075 A G 0.044139 2.4150e-05
12:52269400 G A 0.909356 8.1867e-05
12:52273248 T C 0.216988 -1.8296e-06
12:52275515 C A 0.029273 3.2067e-05
12:52276399 A G 0.077599 -4.5786e-05
12:52279970 T C 0.189724 -2.6818e-06
12:52281643 A C 0.057544 3.0577e-05
12:52282060 T C 0.631604 8.1321e-05
12:52282873 T A 0.655470 6.1321e-05
12:52283924 G C 0.030757 1.6920e-04
12:52285090 A G 0.055486 6.5029e-05
12:52287250 A G 0.027540 -1.7520e-05
12:52287368 C T 0.401451 -3.9376e-05
12:52289255 C T 0.091871 -1.1659e-04
12:52292089 A G 0.024194 1.0234e-04
12:52292451 G A 0.302157 -6.2373e-05
12:52293500 A G 0.767546 6.3788e-05
12:52302869 C T 0.138668 -2.2182e-04
12:52305786 T C 1.542576 8.9273e-07
12:52312539 C T 0.060150 -1.1953e-04
12:52315923 C T 1.474292 1.9522e-05
12:52317189 A G 0.088551 1.2170e-04
12:52317898 T G 0.081105 -4.5779e-05
12:52320749 A G 0.099171 1.6218e-05
12:52320995 C T 0.542394 -3.9009e-05
12:52329802 T G 0.729970 -7.0353e-05
12:52331293 T G 0.054668 3.3400e-06
12:52333848 A C 0.040062 -1.5800e-05
12:52342665 T C 0.170172 -5.6837e-05
12:52356323 G T 0.638865 -1.0431e-04
12:52357359 G T 0.030072 6.2597e-05
12:52359605 G T 0.050445 -4.6705e-05
12:52363500 G A 0.089969 8.1981e-05
12:52374207 G A 0.086970 7.1031e-05
12:52384811 T C 1.414930 9.8840e-07
12:52390039 G A 0.090787 -9.7693e-05
12:52396466 G A 0.158243 -1.4161e-04
12:52396544 G A 0.551534 1.9760e-05
12:52396903 A G 0.035856 -3.0016e-05
12:52398757 A C 1.930921 -5.4709e-05
12:52402998 T C 0.032909 1.3101e-05
12:52403036 T C 0.050312 -2.4190e-05
12:52403110 A G 0.421127 1.1670e-05
12:52408888 G C 0.070225 1.3279e-04
12:52411512 C G 0.590591 3.8499e-06
12:52414239 A G 0.072435 1.4341e-05
12:52414267 A G 0.121174 -9.1255e-06
12:52418075 C T 1.017342 -1.1589e-05
12:52420476 A G 1.542154 6.6972e-05
12:52423179 A G 0.629965 5.7845e-05
12:52424606 A G 1.425898 2.1360e-05
12:52426178 G C 0.025752 -2.7212e-04
12:52429520 C T 0.372145 -6.7838e-05
12:52430290 T C 0.173171 3.7789e-04
12:52439591 A G 0.039689 2.1982e-05
12:52443550 A G 0.067586 -4.9088e-05
12:52448409 T C 0.048595 5.2200e-05
12:52453481 C G 0.104737 2.1216e-04
12:52453848 A G 0.048748 -3.0174e-05
12:52471159 T C 0.394317 -2.4826e-05
12:52471920 A G 0.070654 1.3464e-04
12:52475943 A C 0.137058 4.0026e-06
12:52481317 T C 0.460183 -1.5045e-05
12:52498422 T C 0.166653 -2.1504e-05
12:52516182 T G 0.187014 -9.5489e-05
12:52516509 G A 0.209741 2.6359e-05
12:52517095 T C 0.247222 -1.7514e-05
12:52517944 C G 0.080147 -5.6074e-05
12:52526914 T C 0.033795 -5.8037e-06
12:52532818 G A 0.071127 2.2604e-05
12:52536137 C T 0.418400 -4.6620e-05
12:52536436 T C 0.043665 -2.6470e-05
12:52544991 T C 0.376131 -9.9292e-05
12:52545148 G A 1.194609 -1.0113e-04
12:52549660 T G 0.110593 -5.0963e-05
12:52549873 A G 0.430825 3.9561e-06
12:52551692 T C 0.105192 -9.6789e-06
12:52552258 C T 0.685727 -2.4999e-05
12:52555097 G A 0.132985 -4.1857e-05
12:52555374 A G 0.383112 1.4813e-05
12:52556925 T C 0.139460 -9.3090e-06
12:52556944 T C 0.034009 -6.3764e-05
12:52559310 G T 1.006988 -4.4161e-05
12:52564449 T C 0.707230 -5.0307e-06
12:52565322 T G 1.703588 -2.1798e-05
12:52565922 G A 0.446333 1.3773e-05
12:52568912 C T 0.787257 1.1905e-04
12:52569642 T C 0.075094 -4.6987e-05
12:52569808 A G 0.063932 2.2155e-05
12:52569832 A G 0.066697 -5.5909e-06
12:52570926 G A 1.338243 4.1114e-05
12:52574923 T C 0.040919 4.4782e-05
12:52576337 A G 0.093633 2.6790e-06
12:52576762 C G 0.497817 -6.0960e-06
12:52580070 T G 1.649462 -1.1996e-06
12:52581787 G A 1.146166 -3.6311e-05
12:52584746 T C 0.087687 -1.2550e-05
12:52585296 T C 0.099632 -2.8164e-05
12:52587518 T G 0.330233 -1.4332e-05
12:52589630 G A 0.235418 -4.1565e-05
12:52590477 G A 1.444989 -4.6721e-05
12:52593560 T C 0.043191 4.5320e-05
12:52594490 G A 0.065853 1.0457e-05
12:52595414 A G 0.709869 -3.0709e-06
12:52604796 A C 0.633237 -3.8506e-05
12:52606043 T C 0.444863 1.0760e-04
12:52606121 C T 0.146731 3.5644e-05
12:52611745 C T 0.438358 -4.5495e-05
12:52613524 T G 0.304335 8.1396e-05
12:52624148 T C 0.716552 -1.4993e-05
12:52631313 G A 1.593752 -2.3791e-05
12:52632314 T C 0.394881 8.0456e-05
12:52632640 A G 0.262669 1.6463e-05
12:52637176 T C 0.173382 -1.0098e-04
12:52639302 C G 1.590938 -1.7775e-05
12:52641016 T C 0.370561 -1.1452e-05
12:52641128 A C 0.583476 -1.6008e-05
12:52645754 C T 0.632373 2.2173e-06
12:52646409 G A 0.102605 -1.4521e-05
12:52646641 A G 0.020387 -5.1785e-05
12:52649269 T C 0.094010 -6.4043e-05
12:52649954 C T 1.135546 2.5576e-05
12:52650590 T C 1.031344 4.2445e-05
12:52655965 G A 0.433519 4.2969e-05
12:52657670 A G 0.054120 3.0550e-05
12:52661714 A G 1.041789 2.3699e-05
12:52670629 C T 0.052010 1.7313e-05
12:52673510 C T 0.582937 -3.9738e-05
12:52673549 G T 0.038465 -8.3876e-05
12:52674071 C T 1.642597 1.0583e-05
12:52679937 G C 1.067944 4.2603e-05
12:52681460 A G 0.020971 3.5741e-05
12:52681925 C A 1.654006 4.3830e-06
12:52688766 T C 0.563456 -4.1992e-05
12:52691958 C T 0.248274 1.8911e-05
12:52701523 G A 0.065428 -3.4345e-05
12:52702681 T C 0.312972 -1.1172e-04
12:52704025 G A 0.455736 9.5805e-05
12:52705061 T C 1.015511 2.1378e-05
12:52705269 A G 0.247440 3.0180e-05
12:52706554 A G 1.337737 6.2191e-05
12:52709981 A C 0.489190 1.7780e-05
12:52710897 C T 0.849715 3.4740e-05
12:52713088 A G 0.244029 -3.9441e-05
12:52716402 G A 0.587858 1.2481e-05
12:52716522 A G 0.751291 4.2707e-05
12:52716596 T C 0.322232 3.4376e-06
12:52722889 A C 0.051705 5.1762e-05
12:52724436 A G 0.071663 4.0539e-05
12:52725081 G A 0.032649 -6.5564e-05
12:52726792 T C 0.630445 4.9291e-05
12:52736852 T G 0.382866 -1.9805e-05
12:52741135 T C 0.055554 7.8399e-05
12:52747149 G T 1.375112 3.3683e-05
12:52748332 C T 0.103763 1.8020e-05
12:52749073 T C 1.026940 2.8620e-05
12:52758171 A G 0.028118 -5.6722e-05
12:52760957 T C 0.094201 4.7173e-06
12:52761833 G A 0.460975 -1.2457e-05
12:52762131 G A 0.044957 5.9194e-07
12:52762622 A G 1.003220 3.7603e-05
12:52763203 G A 0.339639 -1.2313e-05
12:52772524 T C 0.521992 -3.5122e-06
12:52775763 T G 0.137584 4.8723e-05
12:52777580 C A 0.417673 -2.2208e-06
12:52781896 A C 0.330736 9.4990e-07
12:52785470 A G 0.104172 -1.2298e-05
12:52787578 C A 1.016557 3.4760e-05
12:52788928 A G 1.002340 3.8224e-05
12:52788945 G C 0.079086 1.1218e-05
12:52790899 C T 1.538314 6.4026e-05
12:52792235 T C 0.069978 -3.1607e-05
12:52793483 T C 0.029832 -1.4384e-05
12:52799301 T G 0.168841 -1.5106e-05
12:52799419 C T 0.675422 -2.3933e-06
12:52800356 T G 0.185170 1.6055e-04
12:52806798 A G 0.852289 5.4355e-05
12:52809198 T C 0.719216 -7.8339e-05
12:52809452 A G 0.026339 2.3670e-05
12:52811144 T G 0.026566 -6.8022e-05
12:52811640 T C 0.067353 3.2607e-05
12:52818377 T C 0.323439 3.6799e-06
12:52818419 T C 0.032162 8.2603e-05
12:52818504 G T 1.275094 1.2495e-05
12:52827740 C G 0.224613 1.2479e-05
12:52827818 C T 1.177442 1.4542e-05
12:52829248 A G 0.058677 -3.4920e-05
12:52831069 T C 0.200704 1.8535e-04
12:52841174 T C 0.069229 9.4870e-06
12:52858305 G A 0.075964 -7.9105e-05
12:52859985 A C 0.427608 9.1422e-05
12:52860609 G T 1.172599 2.1938e-05
12:52862928 G C 0.071150 -7.9705e-06
12:52876610 C T 0.439575 7.5378e-05
12:52880007 G A 1.179646 2.9176e-05
12:52880371 C T 0.737250 -2.0161e-05
12:52902140 G A 0.220916 1.1089e-05
12:52906586 A G 0.817397 2.1981e-06
12:52907803 G A 0.558519 -5.3419e-05
12:52908917 C T 0.260735 1.1371e-04
12:52913668 T C 0.156078 -2.8630e-05
12:52914211 C T 0.397485 -7.0587e-07
12:52914613 A G 0.047924 -1.6286e-04
12:52915020 C G 1.775842 7.2196e-06
12:52915172 T G 0.871702 2.5086e-05
12:52916022 T C 0.265051 -4.7699e-05
12:52916911 A G 0.163427 -7.2106e-06
12:52922470 A G 1.356741 2.3458e-05
12:52925223 G A 0.073276 -1.9731e-05
12:52926495 A G 0.022402 1.4431e-05
12:52928013 A G 0.028666 -1.9792e-05
12:52929245 A G 0.162567 -2.5575e-05
12:52929307 A T 0.168114 4.2854e-05
12:52931547 T C 0.500849 2.7515e-05
12:52933499 G A 1.448868 7.9473e-05
12:52938320 T C 0.122248 -5.5757e-05
12:52938497 C A 1.028131 2.0372e-05
12:52944771 T C 0.319762 -7.1156e-05
12:52945087 G T 0.305065 -2.4197e-05
12:52945592 T C 0.400935 -3.3716e-05
12:52946336 G A 0.809237 2.4686e-06
12:52946346 G C 0.788568 2.0875e-05
12:52946543 T C 0.481072 4.2831e-05
12:52950244 A G 0.026859 -3.8535e-05
12:52953342 T C 0.032159 3.9310e-05
12:52953844 T C 0.193632 1.1930e-04
12:52959576 C A 1.388065 9.3526e-05
12:52960836 C T 0.025878 -3.2463e-05
12:52960884 T C 0.113046 7.0847e-05
12:52961710 A G 0.260550 -1.4384e-06
12:52962167 C T 0.026862 -1.9942e-05
12:52963779 G A 0.124238 1.0214e-05
12:52964924 T C 0.673253 -7.8614e-06
12:52964978 T C 0.230299 4.2831e-05
12:52966249 A T 0.038472 3.1156e-05
12:52966428 C G 0.112809 -2.3676e-05
12:52967117 T C 0.121138 2.1898e-07
12:52968378 C T 0.255814 -1.2468e-05
12:52970860 C A 0.051556 -4.0577e-06
12:52971418 G A 1.529421 4.4848e-05
12:52975633 T C 0.613041 7.0112e-05
12:52983882 A G 0.078323 4.9742e-05
12:52984593 C T 0.087006 -3.3456e-05
12:52984620 T C 0.508450 3.1086e-05
12:52990150 A C 0.217030 2.5653e-05
12:52993534 G T 0.482634 -5.5615e-06
12:52994896 G A 0.104968 5.7858e-05
12:52995898 T C 0.759818 7.9031e-06
12:53002697 A G 0.025895 -2.3615e-05
12:53003059 T G 0.034768 5.0098e-06
12:53012128 T C 0.085918 -1.7435e-05
12:53020844 G A 0.132063 -1.9138e-05
12:53022005 G A 1.503309 1.1632e-05
12:53023068 G T 0.863344 2.4554e-06
12:53025157 C T 0.510278 1.0426e-05
12:53030490 A G 0.063523 -1.1193e-04
12:53033600 A G 0.770175 2.2104e-05
12:53035300 A G 0.034869 3.7569e-05
12:53037350 C T 0.156153 1.1140e-04
12:53037772 C T 0.401493 -2.5052e-05
12:53038588 A G 0.038589 -4.3789e-06
12:53042918 T G 0.095393 8.8745e-05
12:53044267 T C 0.293335 -3.4941e-05
12:53045003 A G 0.849624 7.2203e-06
12:53045626 C T 0.555199 -4.8664e-05
12:53049928 G A 0.481705 -3.5277e-05
12:53054269 T C 0.120820 -2.4693e-06
12:53058422 T C 0.082131 6.5240e-06
12:53067207 T G 0.147276 4.7489e-05
12:53069014 C T 0.629663 -2.1454e-05
12:53071382 C A 0.821088 3.1814e-05
12:53075360 T G 0.268807 7.2497e-05
12:53084267 T G 0.075723 -1.7997e-04
12:53085089 C T 1.924546 1.4177e-04
12:53088484 T C 0.704078 -5.9903e-05
12:53091566 A C 0.851523 2.2223e-05
12:53091676 T C 0.079174 -1.9385e-05
12:53094939 T C 1.564728 -5.3133e-05
12:53097125 A G 0.027151 1.5210e-05
12:53098285 T C 0.246366 1.4883e-04
12:53098986 A G 0.260416 4.8915e-05
12:53102196 A C 0.162972 -1.1560e-05
12:53104429 C T 0.308304 4.2698e-05
12:53105133 G C 0.110933 -1.4048e-05
12:53120545 A G 0.264367 3.9754e-05
12:53121995 C T 1.510846 -6.6805e-05
12:53122356 A G 0.077236 -1.3774e-04
12:53123407 G A 0.035531 5.9037e-05
12:53124081 T C 0.421114 1.0861e-04
12:53133617 A G 0.196793 1.0149e-04
12:53135212 A G 1.433821 -2.9800e-06
12:53143600 C T 0.065334 -1.8290e-05
12:53150680 T C 0.056210 8.1551e-05
12:53152278 C T 0.078297 -9.7782e-05
12:53153280 A G 1.433967 -3.2102e-06
12:53158567 G A 1.842351 -3.7616e-05
12:53160603 A G 1.257599 5.2602e-05
12:53161161 T C 0.077518 -1.4540e-04
12:53167416 A C 0.020429 5.1060e-05
12:53168162 G T 0.495182 8.0019e-05
12:53169860 G A 0.046749 8.2237e-05
12:53171942 T G 0.296415 -1.0346e-04
12:53175160 C T 0.397033 1.7946e-05
12:53175553 T G 1.169311 -4.6969e-05
12:53177573 C T 1.746990 -8.0922e-05
12:53185492 T C 0.228248 3.1964e-05
12:53186088 C G 1.365985 4.0241e-06
12:53189696 G C 0.360619 1.1638e-04
12:53193415 A G 0.025963 -6.4604e-05
12:53196475 T C 1.269884 -3.2203e-08
12:53198338 A G 0.256830 7.7991e-05
12:53198693 T C 0.243454 -2.1786e-05
12:53203019 T C 0.021996 -5.1429e-05
12:53205757 C T 0.355076 1.9699e-04
12:53207628 A G 0.355001 1.7283e-04
12:53209038 G A 1.007832 1.2930e-05
12:53209944 C T 0.343855 3.7750e-04
12:53210937 C A 0.781454 -5.9483e-07
12:53212292 T C 0.103131 1.9621e-05
12:53212382 C T 0.323387 6.7599e-04
12:53212524 A G 0.091923 3.2065e-06
12:53214199 A G 0.113695 -7.3579e-05
12:53216950 C T 0.091598 2.6860e-06
12:53216989 A G 0.390156 -5.8143e-05
12:53217701 A C 1.034288 2.2774e-05
12:53219856 G A 0.422941 -4.9621e-05
12:53222800 T G 0.095363 1.7385e-05
12:53224401 G A 1.201379 7.0842e-06
12:53227058 A C 0.042458 4.8032e-05
12:53227384 C G 0.096938 7.7873e-06
12:53227788 T C 0.038271 4.3798e-05
12:53227803 G A 1.170194 3.1927e-05
12:53238347 A G 0.074828 -1.2108e-04
12:53242415 A G 0.072909 -6.9895e-05
12:53242440 G A 1.110635 -3.6704e-05
12:53242579 T C 0.159457 -5.0440e-05
12:53247949 G A 0.160934 -4.4662e-05
12:53254849 T C 0.062776 -7.3805e-05
12:53262719 A G 0.264889 2.8057e-05
12:53266520 A G 1.250965 -3.7137e-05
12:53268943 A G 1.355420 -1.4271e-05
12:53270251 T C 0.051507 5.8978e-07
12:53273904 A G 0.289940 -1.9610e-05
12:53275334 C T 1.315292 -9.4789e-05
12:53279904 C T 0.037492 -5.9851e-05
12:53284199 T C 0.064762 -9.5078e-05
12:53286052 C T 1.833441 -4.1610e-05
12:53290403 A G 0.041133 -1.5415e-04
12:53296852 G A 0.828115 -8.2607e-05
12:53298582 A C 0.022792 -2.3988e-06
12:53301100 T C 0.032743 1.5232e-05
12:53304515 C T 0.063591 -8.8854e-05
12:53307026 C T 0.228968 -3.0961e-05
12:53310792 G A 0.024697 1.8690e-04
12:53315157 A C 0.191477 -2.4126e-05
12:53322260 T C 0.099836 9.8651e-05
12:53323847 C T 0.102063 5.8448e-05
12:53340393 A G 0.966085 -1.6428e-05
12:53343493 A G 0.073237 6.4278e-05
12:53344830 T C 0.743300 4.2190e-06
12:53354683 G A 0.248514 -7.7115e-06
12:53364014 G A 0.870478 -7.2106e-06
12:53364324 T C 0.056664 3.2890e-05
12:53364507 A G 0.076386 -1.7816e-05
12:53365176 G A 0.074136 7.9262e-05
12:53365698 A G 0.069982 2.5547e-05
12:53369446 C T 1.016183 5.3370e-06
12:53370095 T C 0.062273 4.8377e-06
12:53370509 A G 0.102150 9.5536e-06
12:53379836 G A 0.068924 -1.4986e-05
12:53384060 A G 0.147484 2.0669e-04
12:53395842 C T 0.061874 8.0476e-06
12:53401481 T G 1.551895 -2.8455e-04
12:53406838 G A 1.708100 -1.7173e-04
12:53407012 G A 0.057784 -2.0515e-05
12:53407047 A C 0.087674 -2.1713e-05
12:53411079 G A 0.024986 -6.2468e-06
12:53416251 T C 1.853782 -1.0815e-04
12:53430777 T G 1.865908 -9.9749e-05
12:53433486 T C 1.856648 -5.8536e-05
12:53436101 G A 0.073451 1.2865e-04
12:53437765 T C 0.028988 -7.8211e-05
12:53438704 C G 0.973547 -8.3419e-06
12:53441990 G A 1.425641 3.2415e-04
12:53449735 C T 1.255168 5.1736e-06
12:53451486 T C 0.043694 -1.1597e-05
12:53451849 C G 0.047128 -7.0183e-05
12:53452738 G C 0.073023 1.5612e-05
12:53453433 A G 0.100982 3.7505e-05
12:53455042 G A 0.025804 -2.4866e-05
12:53455880 A G 0.134579 -8.7987e-06
12:53459002 G T 0.126227 -4.3872e-05
12:53459335 T C 0.116412 7.6979e-05
12:53462596 G A 0.176494 1.4441e-05
12:53468419 G T 0.455820 -9.8787e-05
12:53474963 G C 0.303273 -5.8416e-04
12:53492499 C T 0.133066 -6.4265e-05
12:53496705 T C 0.046174 1.1197e-05
12:53497014 T C 0.028102 -7.4697e-05
12:53497402 G A 0.127808 -3.4468e-05
12:53499505 G A 0.303715 -7.5526e-05
12:53501062 A G 0.097752 -3.7425e-05
12:53509933 T C 0.276551 -4.6713e-05
12:53512444 C T 0.456687 -5.0232e-05
12:53513165 C T 0.110349 -1.1719e-05
12:53515427 T C 0.234304 -8.4932e-05
12:53518073 C T 0.022165 -2.8295e-05
12:53518637 C T 0.348331 -1.0059e-04
12:53520241 C T 0.355001 -1.0562e-04
12:53523212 C T 0.110810 -1.9139e-05
12:53537381 T C 0.053402 -4.0774e-05
12:53545692 T C 0.421185 -6.0271e-05
12:53548011 A G 0.041107 6.9941e-05
12:53551860 C G 0.059524 -7.5667e-06
12:53574631 C A 0.154183 3.3541e-06
12:53579565 G A 0.104497 -2.8494e-05
12:53581017 T C 0.030280 2.2797e-06
12:53581376 T C 0.266116 -9.6320e-05
12:53581383 T G 0.040614 -6.3432e-05
12:53583113 T C 0.044850 -9.7194e-06
12:53586255 A G 0.027462 -1.0942e-05
12:53592452 C T 0.149431 3.4808e-07
12:53593931 G T 0.280164 -1.8173e-04
12:53594817 G A 0.096889 -3.8423e-05
12:53605344 C T 0.283750 -7.7479e-06
12:53605545 A G 0.134228 -4.5661e-06
12:53609992 C T 0.138142 -9.9293e-06
12:53610692 A C 0.054168 -4.3713e-06
12:53614510 G A 0.208231 8.0778e-07
12:53616367 A G 0.105552 -3.7740e-05
12:53616985 A G 0.161944 -3.1960e-05
12:53621711 G A 0.161015 1.2375e-06
12:53624739 C T 0.083510 -5.5612e-06
12:53624954 G C 0.178864 -4.9064e-06
12:53626940 T C 0.464185 1.8165e-05
12:53635435 A G 0.936023 -2.1867e-05
12:53637466 T C 1.103497 -1.6525e-05
12:53662624 A C 1.336257 3.6758e-06
12:53666195 A G 1.295308 8.2916e-06
12:53670545 A C 1.264831 -2.4080e-05
12:53671005 A G 0.031993 2.4861e-04
12:53680011 G T 0.050514 -7.0961e-05
12:53682043 G C 0.030211 -5.3107e-05
12:53682457 A G 0.693351 1.9575e-05
12:53682986 T C 1.212142 1.2766e-04
12:53688060 G C 0.062396 -2.7954e-06
12:53691962 A C 1.971587 2.6797e-05
12:53696150 C T 0.083890 9.6824e-06
12:53708910 G A 0.247687 -1.6735e-06
12:53718446 G A 0.517714 1.3760e-05
12:53722128 A G 1.971655 3.9806e-06
12:53722233 A G 0.022977 2.1302e-05
12:53727955 A G 1.343063 -3.7864e-05
12:53729388 T G 0.022912 1.3875e-05
12:53730164 A G 0.089690 4.0710e-05
12:53730759 T G 0.581869 -1.4621e-05
12:53731891 A G 1.415726 7.5300e-06
12:53737880 A G 0.251955 4.1463e-05
12:53743041 A G 0.263711 2.0156e-05
12:53759858 T C 0.034603 1.4255e-04
12:53770941 A G 0.309005 2.9039e-04
12:53780633 A G 0.086736 3.0447e-05
12:53792008 G T 0.081218 1.0673e-05
12:53795365 A C 0.315916 -2.5409e-05
12:53800148 T C 0.139155 -3.8153e-05
12:53810452 G A 0.098921 -6.8668e-06
12:53813003 T C 0.212629 1.0588e-04
12:53824143 G A 0.358798 1.5112e-04
12:53867722 G A 0.619929 -1.2485e-05
12:53873366 T C 0.100209 -2.0937e-06
12:53873844 C G 0.340823 -3.3654e-06
12:53882000 A C 0.033964 1.3046e-04
12:53883537 C T 0.061916 -9.9566e-05
12:53901105 A G 0.081803 -2.6734e-05
12:53906432 G A 0.196962 5.6509e-05
12:53907010 T C 0.069573 -1.7160e-05
12:53909762 A G 0.042727 1.4149e-06
12:53924293 C T 0.942508 -5.6206e-06
12:53945804 T C 0.059764 -8.3611e-05
12:53957586 C T 0.267479 8.0362e-05
12:53996823 T C 0.343186 1.6503e-05
12:54020492 A G 0.362369 -7.0454e-06
12:54023491 A G 0.324893 2.1286e-05
12:54033123 T C 0.244895 -1.8653e-05
12:54049633 T C 0.246768 -2.1866e-05
12:54053147 A G 0.033821 1.1833e-05
12:54058324 T C 0.941116 -2.9024e-06
12:54059281 A G 0.189279 1.6193e-04
12:54072007 G A 0.580590 2.2261e-06
12:54091231 G A 0.031468 5.2678e-05
12:54091814 T C 0.069625 2.6650e-05
12:54091838 T G 0.939113 -9.2523e-07
12:54093114 A G 0.104994 -7.5338e-08
12:54096588 A G 0.981843 -8.7046e-06
12:54100880 C T 0.662945 -6.3269e-05
12:54101858 A C 0.572917 2.9756e-05
12:54102902 G A 0.281650 3.8091e-05
12:54103974 A G 1.477158 2.7994e-06
12:54104052 A G 0.177046 -6.1019e-05
12:54104223 A G 0.115341 -3.4226e-05
12:54107594 A C 0.022740 4.2809e-05
12:54108777 A G 0.245502 9.0195e-05
12:54109659 T C 0.260666 -3.2850e-05
12:54109733 G A 0.511875 1.1416e-05
12:54117265 G C 0.038147 -3.8970e-05
12:54119414 T C 0.226544 1.4122e-05
12:54121585 G A 0.091319 -5.1383e-05
12:54126061 C T 0.025726 1.4719e-05
12:54133631 G A 0.416372 -6.4991e-05
12:54138830 C T 0.338814 -9.8659e-05
12:54140332 T C 0.134708 1.0201e-05
12:54144274 C T 0.433723 2.6477e-05
12:54146763 A C 0.416183 -4.0054e-05
12:54148229 A G 0.375813 3.7476e-05
12:54159277 A G 0.407339 1.1345e-05
12:54165159 G A 0.890891 -7.7966e-06
12:54174417 A G 0.405807 2.9061e-06
12:54175873 G T 0.539051 -1.8639e-05
12:54187373 G C 0.024720 9.4649e-05
12:54191417 T C 0.937545 -1.8407e-05
12:54191938 G A 0.204281 -1.1739e-05
12:54202905 A C 1.943660 -3.7324e-06
12:54214445 C T 0.945565 -1.4520e-05
12:54223589 G A 0.204320 2.9725e-04
12:54241174 A G 0.056677 1.7495e-05
12:54246542 G A 0.042802 -7.1130e-05
12:54248509 C T 1.890264 -1.3451e-05
12:54251994 T C 0.049550 -1.4417e-05
12:54257033 A G 0.485435 -4.9506e-05
12:54259609 G A 1.924715 4.7765e-06
12:54263302 A G 0.138055 -2.1031e-05
12:54270228 A C 0.780136 2.7075e-05
12:54274176 T C 0.104523 -4.5521e-05
12:54289381 C T 0.405570 2.8636e-05
12:54297213 G A 0.044593 4.3988e-05
12:54300510 T C 0.891589 2.0825e-05
12:54301360 A G 0.348977 5.8132e-05
12:54306251 G A 1.272283 7.5315e-06
12:54308537 C T 0.428829 2.3277e-05
12:54310581 T C 0.065473 7.1391e-05
12:54315763 T C 0.044934 3.1765e-05
12:54317400 A G 0.092926 1.4500e-05
12:54318562 A G 1.068352 2.7739e-05
12:54324576 T C 1.373739 1.0137e-05
12:54326162 G A 0.114877 2.4490e-06
12:54326811 T G 0.089278 -6.5728e-06
12:54331583 T C 0.157331 7.7398e-06
12:54337083 G A 1.449277 3.1398e-05
12:54342684 C A 1.566825 4.6545e-05
12:54347483 A T 0.040750 2.0454e-05
12:54349773 A G 1.739694 7.7562e-06
12:54350037 G T 0.161418 -8.1378e-05
12:54353102 G C 0.243662 3.0823e-05
12:54356083 C T 0.036148 2.8538e-05
12:54357198 G T 0.630000 -2.0216e-06
12:54362740 A G 0.048498 -2.5492e-05
12:54367690 T C 0.172989 2.8792e-05
12:54371396 A G 0.578987 7.0797e-07
12:54373006 T C 0.081030 -2.7392e-05
12:54373045 G A 0.029530 2.9195e-05
12:54376564 C G 0.560999 -1.2873e-05
12:54377334 T C 0.074831 3.6965e-07
12:54378336 C T 0.082507 1.0682e-04
12:54379295 T C 0.024966 -4.1818e-06
12:54379670 T C 0.163527 7.9897e-06
12:54380302 A G 0.028670 -3.9788e-06
12:54384876 T C 0.024463 -2.2886e-06
12:54388473 A G 1.141648 -1.0281e-06
12:54394284 T C 0.052893 5.6874e-05
12:54394784 G A 0.338538 8.6429e-05
12:54395054 G A 1.193359 5.6177e-06
12:54396138 G A 0.022055 6.7345e-05
12:54406477 A G 0.062426 -1.1553e-05
12:54415100 A G 0.076798 -7.3384e-05
12:54417259 T C 0.341031 2.9384e-05
12:54417735 G A 0.085467 9.7554e-05
12:54420195 T C 0.094656 -2.7573e-05
12:54420909 C T 0.093367 3.2994e-05
12:54421476 A C 0.733920 -9.2625e-05
12:54422504 T C 0.035411 -2.5294e-04
12:54428371 A G 0.100855 -2.2294e-04
12:54434629 G C 0.173946 -1.2224e-04
12:54443090 C A 0.597118 -3.9998e-03
12:54448106 G A 0.361035 -2.1874e-05
12:54449776 T C 0.039351 5.5661e-05
12:54453882 A G 1.182327 2.0652e-05
12:54455129 T C 0.753021 4.2640e-05
12:54457029 G A 0.029403 -5.4967e-05
12:54460608 C G 0.080780 -1.8051e-06
12:54465664 G A 0.684652 5.5899e-05
12:54466861 A G 0.068661 -4.5098e-05
12:54471280 C T 1.110816 3.7747e-05
12:54476772 A G 0.785714 -9.6194e-06
12:54477813 C G 1.160837 1.5740e-05
12:54496166 T G 1.103591 1.0266e-05
12:54502283 G A 0.159986 1.0892e-04
12:54523515 C T 0.055850 -3.7666e-05
12:54524397 C T 0.029426 1.5376e-04
12:54528777 T C 0.031584 -9.8554e-05
12:54531927 A G 0.214320 -5.6604e-05
12:54532119 C G 0.045574 -3.8644e-05
12:54534461 A C 0.056716 9.8514e-05
12:54536534 G C 0.556653 -8.2851e-05
12:54539892 A G 0.067200 -2.5749e-05
12:54541663 T G 0.048839 1.0592e-05
12:54546685 A G 0.071900 6.2552e-05
12:54547210 A G 0.351233 -6.9593e-06
12:54555843 T A 0.060384 2.3982e-05
12:54564101 G A 0.147240 -2.5295e-05
12:54568590 G A 0.388669 9.0631e-05
12:54572028 C T 1.349457 -1.5840e-05
12:54572119 C A 1.121213 -1.3755e-05
12:54574125 A G 0.050014 8.6297e-05
12:54575800 A C 0.954147 2.9764e-06
12:54584330 T C 0.130044 -3.7396e-05
12:54584933 G C 0.084146 -7.3305e-05
12:54587019 A G 0.057992 2.5646e-05
12:54591704 C T 0.615894 -4.7929e-06
12:54593062 T C 0.523777 2.5107e-05
12:54593124 T C 0.083792 4.4356e-05
12:54597317 G A 0.206852 -1.7785e-05
12:54602032 A G 0.027154 5.9801e-05
12:54610394 A C 0.697954 5.0988e-05
12:54614872 T C 0.077145 6.0510e-05
12:54619700 A G 0.084695 2.3005e-05
12:54625518 G A 0.027031 -3.6320e-05
12:54637775 T C 0.039137 3.2207e-06
12:54649036 A C 0.035431 -4.7964e-05
12:54649978 T C 0.205700 3.2338e-05
12:54660427 A G 0.822736 -6.5655e-05
12:54672890 T C 0.070157 -1.5202e-04
12:54685880 T C 0.137428 2.5526e-06
12:54687232 C A 1.280225 -5.8893e-05
12:54712308 A G 1.116623 -7.9097e-05
12:54719252 A G 0.064727 -1.0937e-04
12:54733111 G A 0.254921 -2.4455e-04
12:54758960 A G 1.066658 1.8039e-05
12:54764962 T G 1.646505 1.6936e-05
12:54767613 T C 1.618569 -7.7010e-06
12:54771041 C T 0.128529 -4.4324e-05
12:54778823 A G 1.139551 1.7715e-05
12:54780237 T G 0.221419 -5.8175e-06
12:54780811 T C 0.124462 -1.3114e-04
12:54796593 G C 0.051536 1.0544e-04
12:54797393 A G 0.074149 1.5048e-05
12:54811708 T C 0.157821 -7.0643e-05
12:54815727 C T 0.081186 -4.2729e-05
12:54819267 A G 0.050754 -7.9888e-06
12:54829504 T C 0.239027 -1.0211e-05
12:54836896 C G 0.115393 -1.8177e-05
12:54840550 C T 0.025573 -2.7004e-05
12:54856136 T C 0.138652 -1.3074e-04
12:54858394 T C 0.188046 5.8805e-05
12:54874756 A C 0.589867 -2.0216e-04
12:54875646 A T 0.061186 2.8164e-04
12:54876859 A G 0.118152 1.9215e-05
12:54885682 G A 0.296587 2.0755e-05
12:54889080 A G 0.312608 -1.0940e-05
12:54892220 C T 0.033678 7.4410e-05
12:54896490 A G 0.682455 -6.4365e-05
12:54898658 T C 0.032376 4.6883e-05
12:54898948 T C 1.721008 9.5256e-05
12:54899981 G A 0.064727 -6.8551e-05
12:54905021 A G 0.112095 -4.3764e-06
12:54908675 A G 1.224379 2.3280e-05
12:54909825 C T 0.032724 3.9721e-05
12:54911376 T C 0.029926 -1.1423e-05
12:54911426 T C 0.134186 -1.2123e-05
12:54911768 T C 1.057424 4.1928e-05
12:54913128 C T 0.086688 3.8243e-05
12:54913136 G T 0.083893 5.0793e-05
12:54919456 T C 0.508827 -2.5495e-06
12:54920609 A G 0.032834 -4.2050e-05
12:54920663 C G 0.596848 -6.7132e-06
12:54925674 G T 0.140281 -6.7168e-06
12:54927034 C G 0.070066 -2.2933e-05
12:54929364 T C 0.209348 5.9371e-05
12:54930531 G A 0.190818 -4.7602e-05
12:54931305 A G 0.128386 2.8609e-05
12:54933671 A G 0.051977 3.8606e-06
12:54934521 G A 0.038631 4.1222e-05
12:54941839 A G 0.169182 -3.5342e-05
12:54945065 T G 1.703552 -2.6034e-05
12:54946483 A G 0.068446 1.4691e-04
12:54949054 T G 1.766147 3.1723e-06
12:54950227 T C 1.592596 -6.2870e-06
12:54951983 T G 0.024470 -1.7089e-05
12:54953055 C T 0.115020 -1.5751e-05
12:54955854 A G 0.026966 -4.8010e-05
12:54956110 A G 0.038829 9.7692e-06
12:54956744 G A 0.567403 -6.6123e-05
12:54958516 G A 0.068171 -9.5301e-07
12:54963907 C T 0.352193 8.0007e-06
12:54965804 T C 0.057817 -3.0389e-06
12:54967739 A G 0.630377 -4.7942e-05
12:54972299 T C 1.257411 4.2663e-05
12:54972599 T C 0.025330 -6.5428e-07
12:54972992 C T 0.955689 -5.3386e-06
12:54974803 T C 0.599539 4.8643e-05
12:54977871 G C 0.419802 -5.3962e-05
12:54981650 A G 0.140382 -3.3504e-05
12:54993182 C T 0.025570 -1.7968e-05
12:54997231 G A 0.027102 7.9786e-05
12:54999466 C T 0.232694 3.0589e-05
12:55000463 G A 1.358029 -2.2790e-05
12:55007246 T C 0.034856 -4.4736e-05
12:55012086 A C 0.024940 3.6907e-05
12:55016563 C T 1.066940 8.0053e-05
12:55020158 G A 0.033016 2.9451e-05
12:55033981 G T 0.089395 -8.0404e-06
12:55042807 G T 0.508006 -5.5065e-05
12:55046727 T C 0.475792 9.3533e-05
12:55053385 C G 0.088603 4.6421e-05
12:55054262 G A 0.038540 4.1365e-05
12:55062468 A G 0.038400 4.4212e-05
12:55062656 G T 0.717558 1.1427e-05
12:55067923 T G 1.471777 -6.1291e-05
12:55072013 T G 0.024593 -4.6265e-05
12:55076334 C T 0.183495 -2.7653e-05
12:55080098 G A 0.107967 6.0904e-05
12:55090572 T C 0.536721 -6.1642e-04
12:55092305 T C 1.921378 2.3813e-04
12:55095893 A G 0.149068 1.2146e-04
12:55104594 A G 0.030964 -3.5801e-05
12:55107103 T C 1.715695 -2.9884e-04
12:55112338 G A 0.041341 -2.2134e-06
12:55116610 A G 0.054360 6.4849e-06
12:55118682 T C 1.064951 -9.9292e-05
12:55125440 A G 0.399604 -1.0177e-05
12:55125787 G A 0.851341 -3.8055e-05
12:55131084 G T 0.115753 4.4381e-05
12:55134847 G A 1.942177 -5.3152e-05
12:55144021 A G 0.033581 -1.3057e-05
12:55144748 G C 1.048122 6.9451e-06
12:55146157 A G 1.233113 1.0789e-05
12:55166136 C T 0.109963 1.2511e-05
12:55167498 C T 0.052091 3.0761e-06
12:55168129 T C 0.769357 3.6704e-05
12:55169738 T C 0.878430 5.2785e-05
12:55176810 A G 0.082676 1.1970e-04
12:55189894 A G 0.193473 7.0940e-05
12:55213743 G A 1.950713 -6.8260e-05
12:55214279 G A 0.577903 -6.1998e-05
12:55214678 A G 0.493620 -1.7002e-05
12:55220265 A G 0.043467 5.6607e-06
12:55222233 T C 0.113861 6.2598e-05
12:55227381 G A 0.912530 3.3928e-05
12:55230286 A G 0.055197 -6.6380e-06
12:55234418 T C 0.778653 6.1701e-05
12:55238235 C T 0.025807 -1.1874e-05
12:55247531 G C 0.045853 -3.9533e-05
12:55250010 C T 0.032487 -4.3159e-06
12:55251385 C T 0.325137 -3.4296e-05
12:55262866 A C 0.048482 -7.2852e-05
12:55264072 C T 1.317282 3.0871e-06
12:55274314 C A 0.038011 5.5556e-06
12:55276469 G T 0.124530 4.4165e-06
12:55287203 T C 0.028806 2.4356e-05
12:55290119 T C 0.604158 -4.4119e-05
12:55304708 T C 0.083854 -5.0188e-05
12:55306626 T C 0.114994 -9.7655e-06
12:55313020 G A 0.271299 5.8439e-05
12:55313119 T G 0.031672 7.2852e-05
12:55316257 A G 0.067732 1.7372e-04
12:55316807 C T 0.066535 -3.7782e-05
12:55318039 G A 0.079511 -3.0776e-05
12:55318335 G T 0.028108 -1.5098e-04
12:55319240 A G 0.434489 -7.8915e-05
12:55326473 G A 0.067846 -7.7768e-05
12:55328236 C G 1.363102 3.9845e-05
12:55329575 T C 0.036632 7.6855e-05
12:55330085 T C 0.363933 -1.8368e-05
12:55335590 A C 0.279586 6.5315e-05
12:55339531 G C 1.103624 -5.3051e-05
12:55341670 T C 0.089800 -2.9873e-04
12:55347959 T C 0.055252 7.7236e-05
12:55347993 T C 0.023110 -6.3149e-05
12:55349478 G A 0.135978 -6.1204e-05
12:55352513 A C 1.466833 -9.9777e-05
12:55353687 T C 1.351343 -2.2998e-05
12:55355033 T C 0.116084 -5.5219e-05
12:55356258 T C 0.089008 -7.9330e-05
12:55362365 C G 0.032506 -2.4648e-05
12:55364693 G A 0.021435 -2.7340e-04
12:55368188 C T 0.075042 -2.9351e-05
12:55368291 T C 0.144442 2.9428e-05
12:55371995 T C 0.072773 -2.7947e-05
12:55376810 T G 0.390516 -4.0599e-05
12:55380157 C T 0.023655 -1.1509e-06
12:55384425 A T 0.049086 3.7159e-05
12:55391259 G A 0.021162 1.1545e-04
12:55393528 G A 0.165024 -1.0200e-04
12:55397074 T C 0.741895 2.4491e-05
12:55403371 G A 0.066966 4.0208e-05
12:55404747 A G 0.229777 9.3710e-06
12:55404980 G A 0.197251 9.1221e-06
12:55405359 G A 0.034606 1.4405e-05
12:55410316 C T 0.044658 -4.4026e-05
12:55410821 T C 0.026524 3.9912e-05
12:55411716 C A 0.055162 3.2618e-05
12:55413004 A G 0.447541 1.5007e-05
12:55413630 A G 0.474480 8.5840e-06
12:55414440 T C 0.039355 -1.3111e-05
12:55415524 T C 0.593145 4.9253e-05
12:55419667 C T 0.052338 6.6334e-05
12:55420891 G A 0.041211 3.8263e-05
12:55429513 A C 0.037226 2.4414e-06
12:55436838 A G 0.073302 -2.3047e-05
12:55442955 C T 0.030844 2.3028e-05
12:55444248 C T 0.051916 1.3639e-05
12:55444946 C T 0.438988 -1.5971e-04
12:55445014 G A 0.155803 -1.2714e-04
12:55452787 C T 0.035379 -6.1484e-06
12:55455167 A G 0.064298 -1.6273e-05
12:55482043 C T 0.221922 -7.7740e-05
12:55484559 G A 0.078281 -2.6268e-05
12:55487124 T C 0.087720 -2.0931e-05
12:55504259 G A 0.057158 7.1084e-05
12:55507465 C T 1.303095 -1.4939e-05
12:55509687 G A 0.041117 -1.1155e-05
12:55517823 A G 0.597400 -5.9764e-06
12:55525832 C T 0.343712 5.1729e-05
12:55572652 G C 0.409835 -4.4791e-05
12:55592099 C A 0.197663 -8.1452e-05
12:55593026 A G 0.609091 -1.1115e-05
12:55615229 C T 0.034175 -5.2368e-05
12:55616388 C G 0.022055 8.6151e-06
12:55641328 A G 0.596436 -2.1656e-05
12:55649634 C T 0.020688 -5.9812e-05
12:55652594 G C 0.103124 7.9341e-07
12:55655479 T C 0.087989 9.0361e-05
12:55655495 G A 0.050536 -1.0280e-06
12:55656617 A G 0.715208 1.9422e-05
12:55657193 C G 0.054058 5.7977e-05
12:55668472 T C 1.312680 -1.2045e-05
12:55677756 C T 1.270722 -1.1382e-05
12:55685944 C T 0.550642 -2.6834e-05
12:55688894 G T 0.037138 -1.4298e-04
12:55692505 T G 0.049348 7.9987e-06
12:55703206 T C 0.507684 -1.8261e-05
12:55709064 T C 0.038592 4.6678e-06
12:55714027 A G 1.288197 4.1563e-06
12:55715119 A G 1.529924 -2.4946e-05
12:55722035 A G 0.428001 -2.8590e-05
12:55725690 T C 0.332742 -1.5595e-05
12:55733488 C T 0.096123 -2.8960e-05
12:55744851 C T 1.239322 3.7955e-05
12:55748490 G T 0.038540 1.2429e-05
12:55756851 C T 0.427771 -3.3505e-05
12:55776346 T C 0.565790 -7.2082e-06
12:55776936 A G 0.130018 3.2135e-05
12:55782801 T G 0.045470 1.5430e-05
12:55794976 G A 1.667161 1.7143e-05
12:55831914 T C 0.027946 -2.8180e-06
12:55833273 C T 0.177387 1.0017e-04
12:55834223 T G 0.050127 3.4640e-05
12:55840652 C T 0.026550 -1.5458e-05
12:55844874 C T 0.046628 1.7213e-05
12:55846623 C T 0.331505 -7.3652e-06
12:55850617 A G 0.088934 -1.0480e-05
12:55863381 G A 1.477408 -1.3761e-05
12:55867713 A C 0.037375 -1.1617e-04
12:55867783 A G 0.330362 -8.3059e-06
12:55874069 G C 0.291556 1.1407e-05
12:55874755 A G 0.033538 3.8596e-05
12:55876821 T C 0.746357 1.8700e-05
12:55886294 A G 1.146984 -4.8004e-06
12:55886489 A T 0.399964 -3.7525e-05
12:55887087 T G 0.400555 -3.3627e-05
12:55891127 G A 0.311066 6.7814e-06
12:55894032 A G 0.027336 1.4007e-05
12:55905727 A G 0.141940 -6.0699e-06
12:55906822 T C 0.124595 -2.0417e-05
12:55920314 C T 0.492585 -2.8336e-05
12:55928550 T G 0.121216 -1.6497e-05
12:55944926 A G 1.943251 -5.1550e-05
12:55945119 G A 1.962969 -4.5646e-05
12:55952103 C T 0.097408 -5.7478e-06
12:55966101 A G 0.291141 -1.1740e-05
12:55968949 A G 0.054564 3.9646e-05
12:55975016 T C 0.731606 -8.2416e-05
12:55980116 G A 0.286032 -2.4805e-04
12:56000281 A G 0.271105 2.0492e-07
12:56009543 A G 0.455275 3.6501e-06
12:56019759 T G 0.035457 4.8527e-05
12:56020385 A G 0.099563 7.8285e-05
12:56028489 T C 0.228504 -4.7704e-05
12:56028841 G A 0.126565 -6.0785e-06
12:56031273 A G 0.921829 -1.5378e-05
12:56031704 C T 1.645664 -1.8195e-04
12:56038760 G T 0.233782 -9.7460e-06
12:56038888 G A 1.222454 -6.3957e-05
12:56039327 G T 0.049514 -1.6341e-05
12:56050706 A C 0.769552 -3.6553e-05
12:56053143 T A 0.183489 -8.2143e-06
12:56056312 A G 1.359039 -1.6714e-04
12:56062957 A G 0.073948 1.0325e-05
12:56064079 A G 0.386225 2.1716e-05
12:56065854 T G 0.474772 -1.5456e-06
12:56069138 T C 0.534780 -1.2809e-04
12:56076919 A G 0.773894 -1.6163e-05
12:56077418 T C 1.082234 -1.6878e-05
12:56078189 T C 0.803619 2.6340e-05
12:56080849 T C 0.084331 -1.2163e-06
12:56089357 T C 0.985303 -2.9811e-05
12:56092668 T C 0.123283 2.0638e-04
12:56093393 T C 0.023642 5.9390e-05
12:56098038 T C 0.106130 2.0378e-05
12:56105894 A G 0.026862 2.0434e-06
12:56106658 A G 0.095980 2.9497e-05
12:56111324 C A 0.848732 -1.6781e-05
12:56117570 T C 0.227566 6.4835e-05
12:56117700 G C 0.051984 3.9656e-06
12:56124332 T C 0.139853 -1.1937e-06
12:56129803 T C 1.923189 -5.6773e-05
12:56140660 T C 0.030880 9.6216e-06
12:56151291 C T 0.582749 -4.6839e-05
12:56165560 A G 0.038375 -4.9020e-05
12:56169788 C T 0.130025 -2.3348e-05
12:56170893 G A 0.050975 -3.5941e-06
12:56174721 T G 0.321209 4.4813e-05
12:56177954 G T 0.077194 3.3154e-05
12:56182798 C T 0.097227 -9.0604e-05
12:56187472 G A 0.608796 -4.3677e-05
12:56189122 G A 0.046401 -1.0757e-04
12:56191670 C G 0.079008 1.0413e-04
12:56192578 C G 0.109638 -1.2119e-04
12:56199170 G A 0.074266 2.7384e-05
12:56213297 T G 0.477788 6.6612e-06
12:56218325 C T 0.096775 3.0218e-05
12:56218568 C T 0.034304 -5.8065e-06
12:56224732 C G 0.024544 7.0931e-06
12:56232176 A G 0.393963 2.3807e-05
12:56233313 A G 0.032802 2.3349e-05
12:56233518 A G 0.108687 4.1125e-05
12:56238038 G C 1.848316 -1.1617e-04
12:56242017 T C 0.109573 1.5828e-05
12:56264250 A G 0.069696 -2.5840e-06
12:56271677 C G 0.449699 -6.1700e-05
12:56285743 A G 0.127990 -1.1375e-05
12:56285928 T C 0.033292 -2.2066e-05
12:56300138 C T 0.027083 -2.2680e-05
12:56302925 G C 0.034181 2.4280e-05
12:56309504 T C 0.193414 -2.7245e-05
12:56313292 G A 0.059037 9.6125e-05
12:56319634 G A 0.084919 -8.3039e-05
12:56319760 A G 0.054668 5.7408e-06
12:56328699 C T 1.599585 4.8686e-05
12:56330906 C T 0.126954 8.1843e-05
12:56351346 A G 0.581363 3.9567e-05
12:56357678 T C 0.081618 3.1705e-05
12:56359642 G A 0.097444 2.3288e-04
12:56359878 T C 0.168928 -2.5918e-05
12:56364321 G A 0.677973 -2.3968e-04
12:56365699 A C 0.140427 1.1299e-04
12:56368518 T C 0.079833 -7.0087e-05
12:56379427 C G 0.846966 -3.0712e-04
12:56389622 A G 0.081186 9.4358e-06
12:56390636 G A 0.674779 -2.1651e-04
12:56395577 C T 0.047330 6.4875e-05
12:56401085 A G 1.145150 2.1947e-04
12:56403920 C G 0.027673 3.2764e-05
12:56405296 T C 0.047534 1.2467e-04
12:56416928 C A 0.686876 -2.0702e-04
12:56425552 T G 0.057742 2.4470e-05
12:56428244 A G 0.121521 4.2303e-05
12:56439209 G A 0.249271 2.6797e-05
12:56467346 A G 0.034561 -1.3671e-05
12:56470625 T C 1.132836 2.0878e-04
12:56476326 T C 0.027920 1.7836e-04
12:56481775 G A 0.034321 -1.2300e-05
12:56482180 G T 1.304364 4.1929e-04
12:56488913 A G 0.943164 -4.9092e-05
12:56494998 T A 0.238157 7.5372e-06
12:56497641 T G 0.053464 6.1020e-06
12:56502260 T G 0.022045 -1.0786e-05
12:56507702 C T 0.103546 -1.5599e-04
12:56509386 G A 0.041847 3.6042e-05
12:56509546 T C 0.030679 -1.4653e-05
12:56512671 A C 0.250351 -1.0243e-05
12:56518408 G T 0.763508 7.6281e-05
12:56520092 C G 0.093283 -2.3258e-05
12:56520643 C A 0.046658 -7.6146e-05
12:56525230 C G 0.186533 -2.6269e-05
12:56527852 A G 0.043016 -1.6373e-04
12:56528118 G A 0.102527 2.5905e-06
12:56528164 A G 0.024528 -1.2667e-04
12:56532009 T C 0.062510 -4.1282e-05
12:56540319 G A 0.020111 2.2319e-05
12:56546011 G A 0.072591 5.1830e-05
12:56546723 T C 0.133556 1.0473e-04
12:56552960 G T 0.251095 2.8825e-05
12:56554415 C G 0.026865 2.7766e-05
12:56575188 A G 0.191159 1.4388e-08
12:56575891 C G 0.020750 -3.0128e-05
12:56579826 T C 0.060647 -3.2668e-05
12:56582192 A G 0.129807 2.2822e-05
12:56588697 C T 0.046314 3.3414e-05
12:56600528 T C 0.045875 7.4036e-05
12:56607665 T C 0.025473 -5.5413e-05
12:56607927 T C 1.895756 -5.7312e-06
12:56614680 G A 0.033532 -2.9355e-05
12:56615263 G T 1.914043 -2.9927e-05
12:56627619 G A 0.133277 2.3267e-05
12:56630444 C G 0.030848 -8.8836e-06
12:56635640 A G 0.042610 -5.7608e-05
12:56636975 G C 0.134225 2.1936e-05
12:56643342 T C 0.060527 -7.5290e-06
12:56655230 T C 0.034220 -8.6735e-06
12:56664041 A G 0.045213 3.7794e-05
12:56664433 C T 0.024992 4.5222e-05
12:56664888 T C 0.129681 -4.5323e-05
12:56669799 A G 0.032490 -6.6594e-05
12:56680745 T C 0.172989 2.4369e-05
12:56682816 C T 0.099294 5.1379e-05
12:56691600 C T 0.812506 -4.7167e-05
12:56695074 C T 0.029757 -3.4835e-05
12:56704049 C G 0.046009 4.7034e-05
12:56704152 G A 0.093692 -6.1760e-05
12:56719292 T C 0.022675 -5.1183e-05
12:56727242 C T 0.192379 -5.2314e-06
12:56737402 C A 0.080128 -2.6925e-05
12:56740682 G C 0.132793 1.6089e-05
12:56743367 C T 0.134679 9.7915e-06
12:56757915 T G 0.055996 -5.4277e-06
12:56774024 T G 0.047138 -7.4507e-05
12:56799557 T C 0.033577 3.5950e-05
12:56805848 T C 1.937380 -3.8176e-06
12:56814321 A G 0.059865 -5.4112e-05
12:56814563 A G 0.286522 -1.6325e-05
12:56814653 A G 1.152670 -8.7887e-07
12:56814656 G A 0.103789 -3.7434e-05
12:56819306 C T 0.060832 6.0570e-05
12:56822378 A T 0.871556 5.2175e-06
12:56827753 G A 0.127860 -1.1073e-05
12:56828056 T C 0.174595 -6.6353e-06
12:56830304 T C 0.039205 -7.2007e-05
12:56835460 C T 0.045366 1.0507e-05
12:56844559 G A 1.883387 -9.9191e-05
12:56845358 C T 0.862091 1.2277e-05
12:56846490 T C 0.110985 -6.5185e-05
12:56848079 T C 0.055928 7.6468e-05
12:56848407 T G 0.040140 2.1961e-05
12:56861458 G A 1.605232 -1.8359e-06
12:56865338 G A 0.364005 -2.9214e-06
12:56867686 T G 1.939473 1.2072e-05
12:56878301 G T 0.028017 -1.7230e-05
12:56880672 G A 1.318201 -4.4974e-06
12:56881614 A G 0.127292 3.3132e-05
12:56884104 G A 0.038280 -1.4084e-04
12:56885861 T C 0.651358 -4.4353e-06
12:56890007 A G 0.204190 1.1717e-05
12:56918834 G T 0.962258 2.4245e-05
12:56920939 C T 0.333160 -1.3219e-05
12:56929447 G A 0.992762 2.9098e-05
12:56934461 A G 0.061965 -3.1263e-05
12:56938383 G T 1.285477 1.9895e-05
12:56942555 G A 1.971343 2.1307e-05
12:56956213 C T 1.645080 -3.6486e-07
12:56957303 C T 0.042312 -8.0333e-05
12:56964347 T C 0.027271 3.3323e-05
12:56972856 A C 1.567708 -3.9306e-05
12:56981698 G A 0.067174 3.3093e-05
12:56982290 T C 1.928769 -1.3690e-05
12:56983252 T C 1.329879 -2.6882e-04
12:56984606 T C 1.442461 -3.1359e-04
12:56991062 C T 0.085779 -2.0041e-05
12:56995856 C G 0.033269 -3.9424e-05
12:56996715 G A 0.026729 2.0003e-05
12:57004268 A G 0.089625 1.9929e-05
12:57006998 C T 0.026365 2.0786e-05
12:57010471 A G 0.030773 4.4311e-05
12:57022080 C T 0.043379 1.8377e-04
12:57023284 G C 0.536117 2.0233e-04
12:57040107 A C 0.029358 3.0893e-05
12:57053101 C T 0.058219 -2.2846e-04
12:57063906 T G 0.056771 -2.5072e-05
12:57065713 T C 1.319096 -8.0855e-05
12:57070251 C T 0.158422 -7.9285e-05
12:57070341 T C 0.100144 6.2688e-05
12:57077828 G A 0.051237 2.5528e-05
12:57078296 C T 0.051332 3.0724e-05
12:57082058 A G 0.266635 -3.1606e-05
12:57095317 A G 0.020007 6.2435e-05
12:57103139 A C 0.030646 4.1557e-05
12:57105019 A G 0.042636 1.1782e-04
12:57114100 G A 1.440371 -2.0510e-04
12:57114113 T C 0.021331 -1.0947e-04
12:57114869 C T 0.047297 -4.6845e-06
12:57119236 A G 1.263461 -7.3243e-05
12:57146069 G T 0.206560 -1.8795e-04
12:57154822 A C 0.056930 -1.1984e-05
12:57212823 G T 0.226774 -6.4779e-05
12:57220044 C T 1.671053 1.3927e-04
12:57225155 G A 0.049933 -2.7162e-05
12:57234269 A G 0.038138 -2.5245e-06
12:57236935 T C 0.671825 4.5929e-05
12:57250835 T C 0.363638 -1.2624e-04
12:57256228 G C 0.083111 -2.2281e-05
12:57261958 A G 0.773089 3.6096e-05
12:57275528 A C 0.787384 7.2812e-05
12:57277941 A G 0.124750 -4.4134e-05
12:57278418 G A 1.509418 1.0122e-05
12:57296249 C T 0.234252 3.0707e-05
12:57308723 C T 0.740801 -3.6018e-05
12:57318731 C A 0.261780 -4.3100e-05
12:57318819 T C 0.029407 4.8089e-05
12:57319552 A G 0.037362 -3.3830e-05
12:57328444 T C 0.054026 2.3677e-05
12:57330858 A G 0.074649 -5.7290e-05
12:57331025 T C 0.042373 3.5169e-05
12:57331704 T C 0.043295 -1.2472e-05
12:57335541 C T 0.052016 5.6373e-05
12:57346379 A G 0.393087 -1.2866e-04
12:57346805 G T 0.176011 -3.4938e-06
12:57346828 T C 0.509203 3.6567e-05
12:57350928 A G 0.089339 -2.9075e-05
12:57373480 G A 0.213278 -6.0821e-05
12:57385153 C T 0.032049 -2.0493e-05
12:57390038 C T 0.170555 -2.1590e-05
12:57391146 G C 0.034947 4.6026e-05
12:57397033 T C 0.051088 -4.7156e-06
12:57397876 G A 0.035742 5.8153e-06
12:57404858 T C 0.082656 -1.2580e-05
12:57405503 G A 0.108363 1.2604e-04
12:57422934 A G 0.162213 -1.9631e-05
12:57423972 A G 0.036755 -8.6061e-05
12:57424253 A G 0.029481 7.4145e-05
12:57426973 C A 1.904390 -6.8150e-05
12:57430321 T C 0.128155 -1.1438e-04
12:57431402 T C 0.052104 3.7300e-05
12:57437119 T C 0.020231 4.4300e-05
12:57438658 G T 0.511891 8.6123e-05
12:57453203 C T 0.156315 1.2723e-04
12:57462647 C A 1.897622 -6.7530e-05
12:57472544 T C 0.047696 -1.0834e-05
12:57474027 A G 0.035895 -2.4583e-07
12:57486278 A G 0.069978 1.1434e-05
12:57486647 G A 1.224859 -3.0757e-06
12:57487777 C G 0.043834 -1.9652e-05
12:57488707 T C 0.053935 -6.6853e-05
12:57489616 C T 0.101183 -2.2658e-05
12:57489648 T C 1.319771 -9.8066e-06
12:57489709 C T 0.215599 -1.1988e-04
12:57489828 T C 1.034067 2.8087e-05
12:57491863 A G 0.181863 3.2875e-05
12:57492996 A G 1.220925 -2.2310e-06
12:57494360 G T 0.035859 2.0575e-05
12:57499698 G A 0.042357 -2.5039e-05
12:57503775 T C 0.800552 2.8057e-05
12:57505665 A G 0.029721 1.0716e-04
12:57510785 C G 0.187377 -1.8363e-04
12:57511990 G C 0.025398 8.1104e-05
12:57520767 T G 0.087291 6.0822e-05
12:57525756 A G 0.852244 6.1180e-05
12:57526299 A G 0.035249 1.9575e-05
12:57527283 C T 0.826820 4.8079e-05
12:57531930 A G 0.089044 2.4757e-05
12:57533470 A G 0.035982 -1.5751e-04
12:57533690 A C 0.721758 2.2844e-04
12:57534470 A G 0.713397 1.9089e-04
12:57535266 T C 0.295406 -3.5220e-05
12:57536989 A G 0.072611 -1.4839e-08
12:57539082 T C 0.048761 8.8714e-05
12:57540751 G C 1.056661 3.9665e-05
12:57540956 T G 0.137918 5.2549e-05
12:57545531 A G 0.030805 1.7176e-05
12:57545756 A G 0.492754 9.0447e-06
12:57548466 T C 0.031029 2.3885e-05
12:57555028 A G 0.049543 3.3360e-05
12:57559066 T C 0.021081 -1.1655e-04
12:57561993 T C 0.082465 1.1653e-05
12:57567762 T C 0.624901 1.5381e-05
12:57569114 A G 0.049235 4.0585e-05
12:57569478 T C 0.131800 -9.3335e-05
12:57577872 T C 0.038076 6.1967e-05
12:57578673 A G 0.039491 -2.7205e-05
12:57583853 T C 0.102640 5.0522e-05
12:57585144 T C 1.369655 -2.8037e-05
12:57588032 A G 0.044824 9.6688e-06
12:57588491 T C 0.049602 3.6797e-05
12:57593101 A G 1.364083 -2.6088e-05
12:57595433 T C 0.077960 1.5253e-05
12:57595984 T C 0.651598 2.2869e-05
12:57613773 T C 0.104536 1.1088e-04
12:57616923 A G 0.043896 -6.6862e-06
12:57618419 G A 0.659719 8.6115e-06
12:57618853 A G 0.020734 3.4963e-05
12:57626582 A G 0.081154 -3.1153e-06
12:57627074 T G 0.061686 7.4501e-06
12:57629608 A G 0.081741 3.4604e-05
12:57638895 T C 0.042652 -1.4808e-05
12:57648644 T C 0.090735 -1.8516e-05
12:57657753 C T 0.214557 -5.2515e-05
12:57666612 G T 0.062023 4.9218e-07
12:57671622 C T 0.051442 -1.6568e-05
12:57672530 T C 0.072945 -3.0071e-05
12:57705631 G A 0.492248 -1.4280e-05
12:57705853 T C 1.014242 -1.5180e-05
12:57711329 A G 0.168059 1.0238e-05
12:57713224 T C 0.077525 7.7294e-06
12:57713658 C A 0.977734 1.0007e-05
12:57731294 C T 0.033876 3.3830e-06
12:57733532 A G 0.021192 -1.5609e-04
12:57736215 T C 0.102689 1.1287e-04
12:57736733 T C 0.040241 -6.2858e-05
12:57777712 T G 0.140178 -5.7596e-05
12:57778221 T C 0.068674 -3.4456e-05
12:57810116 A G 0.039705 3.1190e-05
12:57835789 C G 0.068018 1.3266e-05
12:57843711 A G 0.489823 3.1256e-05
12:57849768 G C 0.500229 -2.7830e-05
12:57853335 G A 0.095513 5.1607e-05
12:57854085 G A 0.073656 -1.2250e-04
12:57856014 T C 1.262666 6.4494e-06
12:57860046 T C 0.030267 -5.8205e-05
12:57862954 T C 0.077924 3.9176e-05
12:57865321 A G 1.264013 -9.9327e-06
12:57865821 C G 1.366627 -2.7078e-05
12:57867907 A G 0.020533 -5.0721e-05
12:57868243 A G 0.029926 -5.3349e-05
12:57870155 C A 1.282023 -7.1001e-06
12:57871555 G A 1.629309 4.3267e-05
12:57875857 A C 0.046035 -1.5982e-05
12:57882776 A T 0.095675 -6.6111e-05
12:57911160 A G 0.266668 1.8958e-05
12:57918085 A C 0.044418 -1.3151e-04
12:57918634 G A 0.258891 2.7350e-05
12:57921866 T C 0.035434 -1.4464e-06
12:57930310 A G 0.076080 7.0663e-06
12:57932094 T C 0.024836 -3.2829e-05
12:57950396 A G 0.030419 1.2466e-05
12:57953244 C A 0.056502 -4.2051e-05
12:57963700 A G 0.021883 -3.5893e-05
12:57968715 G C 0.733657 3.6836e-05
12:57975700 T C 0.027897 1.0277e-05
12:57977003 T C 0.566079 5.7686e-06
12:57985204 T C 0.514192 1.5559e-05
12:57986366 A G 0.213252 -2.0744e-04
12:57993490 A G 1.522332 -3.4798e-05
12:57994679 G C 0.022727 1.3971e-05
12:58002599 T C 0.515124 2.2126e-05
12:58010163 G A 1.169347 5.5464e-06
12:58011857 A G 1.146270 -7.1063e-06
12:58012233 A G 0.160616 1.7253e-05
12:58015494 A G 0.843509 -9.2225e-06
12:58018979 T C 0.637654 2.4442e-05
12:58020582 A G 0.021954 -3.7360e-05
12:58023593 C A 0.063318 -3.2176e-06
12:58024278 G C 0.031867 -9.5338e-06
12:58025813 C G 0.484046 -1.5681e-05
12:58065448 T C 1.333667 -6.0699e-05
12:58069845 G A 0.037845 2.1708e-05
12:58086340 C A 0.853704 -2.9272e-05
12:58087486 T C 1.850497 -2.6344e-05
12:58100311 A G 0.120466 -2.1010e-05
12:58109379 G A 0.042678 5.6336e-06
12:58115286 A G 0.028728 5.9299e-05
12:58117737 G T 0.847424 -1.7048e-05
12:58118248 C T 0.624281 2.4398e-05
12:58127401 A G 0.034853 7.9665e-06
12:58135487 G A 0.035096 1.2563e-05
12:58137968 A G 0.027926 -5.5643e-06
12:58138868 C T 0.025723 1.2890e-04
12:58143386 G A 0.025223 -5.8496e-06
12:58145156 T C 0.856625 -5.0802e-05
12:58147219 A G 0.029280 8.4472e-05
12:58158558 T C 0.061458 1.5480e-05
12:58166590 T C 0.020883 5.2752e-05
12:58176420 T C 0.089307 1.5020e-04
12:58176614 C T 0.656002 1.9131e-05
12:58183636 G A 0.124504 1.2593e-05
12:58188157 C T 0.651526 1.5712e-05
12:58197363 T C 0.027456 -4.9522e-05
12:58201775 A G 0.179156 4.2085e-05
12:58202090 T G 0.040001 -5.1019e-05
12:58202123 A G 0.020312 -1.3041e-05
12:58203264 G A 0.453678 1.1557e-05
12:58208597 T C 0.146526 1.2899e-05
12:58217927 T C 0.173203 -2.6120e-06
12:58234817 T C 0.056168 3.7616e-05
12:58243098 T C 0.025096 4.8762e-05
12:58246356 A C 0.648582 -5.4967e-06
12:58254089 A G 0.043808 -7.8338e-06
12:58254381 A G 0.177793 6.5639e-06
12:58258430 C T 0.057151 -3.7958e-05
12:58264848 G A 0.043626 -5.8447e-05
12:58267829 A G 0.090884 -2.0696e-04
12:58291408 C T 0.034859 -6.3209e-05
12:58298229 A G 0.038232 -5.7683e-05
12:58301211 A G 0.902975 -3.3582e-05
12:58303487 G A 0.053438 6.2505e-05
12:58310227 C T 0.048151 -3.1226e-05
12:58320100 A G 0.076694 2.1352e-05
12:58323802 A G 0.041705 1.9081e-05
12:58327460 T C 0.165670 4.0371e-05
12:58327497 A C 0.056879 1.9929e-05
12:58335626 T A 0.663166 -2.3476e-05
12:58337132 T A 0.664737 -2.8159e-05
12:58339982 A G 0.025658 -2.9393e-05
12:58350631 T C 0.755004 -9.4955e-06
12:58357941 T C 1.222574 -1.3625e-05
12:58378795 T C 1.325448 1.4481e-05
12:58381137 C G 0.078378 -3.8303e-05
12:58398189 A G 0.074425 1.3108e-04
12:58398264 A G 0.054860 -1.2033e-05
12:58406851 T C 0.044460 -3.8021e-05
12:58407669 C G 0.033292 -1.8039e-05
12:58422642 G A 0.185433 1.0040e-05
12:58437375 T C 0.133787 -5.0555e-05
12:58463921 T C 0.096081 -1.4002e-04
12:58464571 C T 0.031890 -2.3205e-06
12:58464881 C T 1.316347 1.8306e-05
12:58467996 G T 0.075983 2.1832e-04
12:58468331 A G 0.594145 -3.1225e-05
12:58470456 A C 0.088989 2.6049e-05
12:58478688 C A 0.448206 -3.9087e-05
12:58496461 A G 0.040153 4.3488e-05
12:58498926 T C 0.552093 6.7653e-05
12:58498947 C T 0.095185 -4.4267e-05
12:58501056 G A 0.061130 8.2060e-05
12:58520522 A G 0.976670 -9.2254e-06
12:58524700 G A 0.083007 1.6495e-04
12:58527155 A G 0.032136 -2.9124e-06
12:58534244 C T 1.490021 1.2164e-05
12:58545631 G A 0.265123 -2.4647e-05
12:58547966 C T 0.315734 1.4718e-04
12:58558741 A C 1.146023 -4.0183e-05
12:58569801 G A 0.492202 2.4243e-05
12:58572773 A G 1.224470 -2.4959e-05
12:58579920 T C 0.126708 -9.8145e-06
12:58580570 T C 0.272896 6.0284e-09
12:58580866 A C 0.607245 -5.2090e-05
12:58599529 A G 0.661952 4.1705e-05
12:58603248 T G 0.099090 2.9883e-05
12:58619673 T C 0.047076 2.6121e-05
12:58631084 G T 0.110012 -4.8288e-05
12:58631149 A G 0.076730 -7.5537e-05
12:58637686 T C 0.099148 -1.5354e-05
12:58643380 T C 0.251659 1.0092e-05
12:58662712 T C 0.426570 -4.3696e-05
12:58676855 A G 0.038602 2.1493e-05
12:58680317 T C 0.034035 4.1197e-05
12:58692309 A G 0.109479 9.9524e-06
12:58694264 T C 1.294880 -1.1110e-05
12:58703046 C A 0.034979 -2.2926e-05
12:58716013 T C 0.042740 -2.9432e-05
12:58719829 T C 0.063367 2.8612e-04
12:58733272 A G 0.394982 -1.3161e-06
12:58737868 G C 0.282802 -1.6286e-05
12:58738001 T C 0.047372 -6.5613e-05
12:58758185 A G 0.079151 -9.0460e-05
12:58761753 G A 0.082283 3.7078e-05
12:58764851 T C 0.048508 -3.3273e-05
12:58766008 A G 0.045353 -5.2652e-05
12:58766772 T C 0.046405 -4.0800e-05
12:58773163 A G 0.082588 -5.5927e-05
12:58773321 C T 0.025943 -2.6029e-05
12:58773743 C T 0.042140 4.6872e-05
12:58774800 C T 0.077035 1.5447e-04
12:58781452 T C 0.395758 -4.1984e-05
12:58782457 C T 0.040095 9.3665e-05
12:58785127 A C 0.024820 6.9421e-06
12:58785914 C A 0.040932 1.0611e-04
12:58788512 G A 0.284390 9.6691e-05
12:58802336 A G 0.021526 8.5942e-05
12:58803330 A G 0.142196 1.3047e-05
12:58810163 T G 0.203992 9.2244e-04
12:58815844 T C 0.365670 1.2164e-04
12:58819209 T C 0.062377 7.8782e-05
12:58819647 A G 0.031312 -5.3630e-06
12:58833278 T C 1.352323 7.7816e-05
12:58835683 C A 0.070469 -7.5889e-05
12:58837760 A C 0.122725 2.1931e-04
12:58838157 A G 0.419572 1.9369e-04
12:58838502 G A 1.955631 -1.0569e-04
12:58838656 G C 1.021182 -1.6759e-05
12:58838718 G A 0.024703 -1.2555e-04
12:58839871 C T 0.176433 -3.8067e-05
12:58840316 C T 0.091855 1.5883e-05
12:58842292 C T 0.681793 4.0209e-06
12:58842332 T C 0.061854 1.4961e-05
12:58846900 T C 0.026528 2.9754e-05
12:58848002 C T 0.481946 -1.7887e-05
12:58851283 A G 1.141635 2.9967e-05
12:58859276 C T 0.353621 -3.3270e-05
12:58859683 C T 0.034291 -2.2055e-05
12:58871889 G C 0.021162 9.4235e-06
12:58872686 G A 0.026794 4.4858e-05
12:58873543 A G 0.044447 2.5668e-05
12:58878327 G A 0.447904 3.1708e-05
12:58879257 G A 0.172005 6.4516e-07
12:58885520 T G 0.793700 -1.9194e-06
12:58885544 A G 0.046236 3.0983e-05
12:58912646 C T 1.523647 1.7557e-05
12:58928637 A G 0.076373 1.7470e-05
12:58939284 T C 0.038005 -1.6092e-06
12:58945848 G A 1.343689 2.4270e-06
12:58946854 G A 0.027810 2.6802e-05
12:58951134 A G 0.117788 -3.4669e-05
12:58953662 A G 0.108084 -1.0524e-05
12:58958317 T C 0.106136 3.9287e-06
12:58960854 T C 0.080271 -7.3319e-06
12:58966670 G A 1.385644 -3.4514e-05
12:58971294 T C 0.061760 1.3483e-04
12:58971295 A G 0.028287 1.2520e-06
12:58976028 C A 0.092024 -2.3295e-05
12:58977082 C T 0.054925 5.3855e-05
12:58980788 T C 1.025148 -2.7257e-05
12:58984399 A T 0.053396 -1.9338e-05
12:59001589 T C 1.366971 -2.3333e-06
12:59007671 T C 0.083299 -1.5483e-05
12:59009680 A G 1.342764 3.0933e-05
12:59012822 G T 0.145121 1.5922e-05
12:59013250 C T 0.040072 -7.4145e-07
12:59013918 G A 0.092397 -8.0925e-05
12:59016962 G A 1.265006 1.3779e-05
12:59017870 T C 0.060212 2.5194e-05
12:59040014 A G 0.058813 -6.6025e-05
12:59044934 G A 0.052231 -7.0980e-07
12:59049994 G A 0.031094 3.8517e-06
12:59052491 T C 0.107100 -9.6203e-06
12:59053865 C T 0.065136 1.3786e-04
12:59056503 G A 0.074214 -1.2013e-05
12:59059675 C A 0.161914 4.1447e-07
12:59061523 G T 0.154521 3.1526e-05
12:59066723 T C 0.039264 -1.6874e-05
12:59079775 A G 0.154352 8.4954e-06
12:59079816 C T 0.214557 1.3128e-04
12:59082267 A G 0.673510 -2.1368e-05
12:59089418 T C 0.027823 -4.3852e-05
12:59111385 G A 0.161489 -5.6521e-07
12:59112134 T C 0.051448 9.9162e-05
12:59112622 T C 0.113627 1.6371e-05
12:59115383 T C 1.276626 -2.2296e-04
12:59124911 A G 0.028634 -6.1197e-05
12:59128060 G A 0.207433 1.0965e-05
12:59138636 A C 0.031503 5.5088e-05
12:59139204 G A 0.075639 1.6280e-05
12:59140061 C T 0.035963 -9.5551e-05
12:59144447 G A 1.113381 -5.1095e-06
12:59157252 C T 0.705889 -1.8140e-05
12:59160942 G A 1.828696 1.4404e-04
12:59168527 C T 0.037109 -7.3235e-05
12:59180203 A G 0.082705 -6.1039e-05
12:59206866 G A 0.131609 3.8960e-05
12:59207331 C A 0.059521 -3.6706e-05
12:59213780 A G 0.035375 -1.2087e-04
12:59216171 C T 0.767461 -8.6189e-06
12:59223220 A C 0.160317 1.8806e-05
12:59224031 G A 0.084753 -5.5253e-05
12:59224062 A G 0.040692 8.2885e-07
12:59225773 G A 0.035031 -1.0866e-04
12:59242793 T C 0.106246 1.0705e-05
12:59243314 A G 1.883994 2.6573e-05
12:59245119 G C 0.036658 -9.4945e-05
12:59256082 T C 0.148730 6.8703e-05
12:59256812 T C 0.076405 -1.7884e-05
12:59257348 T C 0.089125 6.1805e-05
12:59257477 T C 0.026177 -5.3453e-06
12:59258961 T G 0.100852 1.8729e-04
12:59262015 T C 0.082734 6.5214e-05
12:59267949 G A 0.020322 4.9898e-05
12:59282525 G A 0.027582 5.0251e-05
12:59282702 C T 0.223308 2.2218e-04
12:59285276 A G 0.057781 1.5149e-05
12:59285729 A C 0.098249 -8.1058e-05
12:59293967 T C 0.082825 -2.0723e-05
12:59294631 G A 0.236787 -1.2997e-05
12:59302220 G A 0.047998 7.5864e-06
12:59302731 A G 0.048466 2.6941e-05
12:59303603 A G 0.074682 1.4947e-05
12:59306389 C T 0.312316 3.9245e-05
12:59307299 C A 0.164579 1.8183e-05
12:59308666 T C 0.117263 1.4898e-05
12:59311394 G C 0.231143 3.6437e-05
12:59312742 T C 0.056135 8.9069e-05
12:59313248 A G 0.248758 -5.1146e-06
12:59315750 G A 0.440997 -7.5541e-06
12:59322352 G T 0.461364 1.4554e-05
12:59324641 A G 0.076707 -2.7651e-06
12:59325739 A G 0.103539 1.3553e-05
12:59337297 A G 0.042130 4.2278e-06
12:59337307 A G 0.201376 5.7643e-05
12:59346258 A G 0.041490 -4.3588e-05
12:59361098 C T 0.145565 8.7314e-06
12:59399071 A G 0.255892 1.7616e-05
12:59399465 A G 0.482439 7.3433e-06
12:59412971 A G 0.023532 8.5646e-05
12:59416534 G T 0.107963 1.9377e-05
12:59418461 C T 0.291865 1.5415e-05
12:59430962 G A 0.111482 4.2502e-05
12:59440232 C T 0.045768 -4.8202e-05
12:59447762 A C 0.020455 -5.0401e-05
12:59449385 G A 1.748464 -4.0546e-05
12:59457691 T C 0.046145 -2.7297e-05
12:59458350 A G 0.082656 3.5432e-05
12:59467538 A G 1.710060 -9.7937e-05
12:59468830 C T 0.077070 3.8427e-06
12:59477088 T G 0.310115 -1.5757e-05
12:59477726 A G 0.024100 -5.2726e-05
12:59494650 A G 0.049566 -8.0801e-05
12:59501289 A G 0.034493 1.0298e-04
12:59508202 A G 0.049624 -1.5637e-05
12:59509860 A G 0.167997 4.4359e-05
12:59512511 C A 0.250147 -1.5458e-05
12:59519188 C A 1.555179 1.1097e-05
12:59531067 A G 1.405420 -7.8418e-06
12:59536329 G A 0.177020 4.9511e-05
12:59546012 T G 1.435074 -5.0015e-06
12:59551235 G A 0.273127 1.0928e-05
12:59551798 C T 0.265029 -2.5975e-06
12:59554040 C T 0.122465 -5.2544e-05
12:59554485 A G 0.446505 -2.8674e-05
12:59561694 T G 0.292936 3.1017e-05
12:59575430 T C 1.333537 -2.9883e-07
12:59580749 G A 0.051056 -7.1365e-05
12:59586950 G T 0.407569 -1.3445e-05
12:59589375 A G 0.066424 4.3579e-05
12:59606352 A G 0.293286 3.1520e-05
12:59608059 C T 0.066606 -5.1574e-06
12:59608831 G C 0.135965 -2.2260e-06
12:59614356 T C 0.044444 1.1138e-04
12:59630499 T C 0.447037 2.1536e-05
12:59635255 G A 0.073023 -9.4503e-06
12:59649718 A G 0.136361 4.7593e-05
12:59649970 T A 0.029783 3.6442e-05
12:59650138 G C 0.105321 -9.8765e-05
12:59656821 T G 0.111475 5.8990e-07
12:59657494 T G 1.707178 7.0250e-05
12:59670247 G A 0.061809 -6.9243e-05
12:59680013 T C 0.347442 -1.0786e-05
12:59707258 A G 0.304095 1.3289e-05
12:59724580 A G 0.055989 -1.8242e-04
12:59734392 T G 0.304922 2.4767e-05
12:59746462 A G 0.602058 -2.8511e-05
12:59749914 C T 1.932965 4.1676e-06
12:59752483 A C 0.110304 2.9848e-05
12:59766639 A G 1.745867 5.5744e-06
12:59792136 T G 0.740476 9.7478e-06
12:59796103 A C 0.745802 9.9632e-06
12:59799505 C T 0.349483 -2.1035e-06
12:59818076 T C 0.237294 1.1535e-08
12:59819536 A G 0.039819 -2.0158e-05
12:59842203 G A 0.535088 1.5347e-05
12:59843473 C T 1.783362 -1.9451e-05
12:59846071 G A 0.095772 3.6060e-05
12:59848381 G A 0.124205 2.7635e-05
12:59850241 T G 0.105662 8.2716e-05
12:59854058 T C 0.063367 -2.5759e-05
12:59858000 G A 0.317376 -3.9948e-05
12:59885589 C T 0.068894 2.5120e-05
12:59888726 A G 0.200201 2.2586e-05
12:59897323 G C 0.022490 -2.5983e-05
12:59908060 G C 0.303053 -1.4686e-06
12:59908437 C A 0.394002 -8.5316e-06
12:59908557 A G 0.028988 5.1489e-05
12:59909519 C T 0.161768 1.8482e-05
12:59910482 G T 0.144371 -8.8261e-06
12:59917056 G A 0.119178 1.7541e-05
12:59918266 C T 0.577458 3.0855e-05
12:59952666 A C 0.394102 -1.8492e-05
12:59962553 C A 0.400821 1.3131e-05
12:59969901 A G 0.141291 4.6886e-05
12:59970843 G A 1.667567 8.9022e-06
12:59972130 G A 0.055726 -6.6183e-05
12:59975278 C A 0.275610 -3.5479e-05
12:59977529 T C 0.112582 -3.5969e-05
12:59979962 G A 0.594297 3.5372e-05
12:59991655 T C 0.408338 1.6125e-05
12:60007747 T C 0.356215 -8.5569e-08
12:60008397 C T 0.028546 -1.8933e-05
12:60016918 G C 0.310161 8.8920e-05
12:60017519 C T 0.049929 2.1412e-05
12:60021450 A G 0.093997 1.5016e-05
12:60031269 C T 0.075977 -7.3210e-06
12:60032505 G A 0.067661 2.3922e-05
12:60037992 C T 0.252857 7.3539e-06
12:60050575 T C 0.101319 -1.2511e-05
12:60055500 G A 0.361905 5.3612e-05
12:60055917 C T 1.906139 2.3987e-05
12:60063923 A C 0.419630 2.8713e-06
12:60066241 T C 0.056015 -1.9296e-05
12:60066568 G A 0.027011 -5.3761e-05
12:60068955 T C 0.137175 1.0697e-06
12:60073240 G A 0.117282 -4.7891e-06
12:60078830 A G 0.432668 8.1458e-07
12:60098990 T C 0.032993 -3.8076e-05
12:60104954 C T 0.269436 1.5218e-06
12:60111326 G A 0.634340 -3.4265e-05
12:60121267 A G 0.045385 9.8035e-06
12:60121896 A G 0.020838 -3.1074e-05
12:60126573 A G 0.149847 3.9609e-05
12:60173356 T A 0.502241 -1.6184e-05
12:60187486 C T 1.313283 1.6002e-04
12:60196572 C T 0.158581 -1.6022e-04
12:60199992 A G 0.278103 -1.5235e-04
12:60200783 A G 0.117301 5.6158e-07
12:60211378 A G 0.112014 1.4051e-06
12:60215784 C G 1.971843 1.7380e-06
12:60217809 A G 0.491361 -1.3400e-04
12:60233832 C T 0.141710 5.5666e-05
12:60234549 G T 0.529184 1.4232e-05
12:60240700 T C 1.085285 -4.1725e-05
12:60244137 T C 0.049527 -3.7778e-05
12:60252616 T G 0.584920 -8.5804e-05
12:60252668 T C 0.026771 3.4066e-05
12:60258230 C G 0.040325 -1.6025e-05
12:60264278 C T 0.070605 -1.2255e-04
12:60273359 G A 0.131755 3.8057e-06
12:60275179 G C 0.142946 -2.1738e-05
12:60281328 C T 0.030698 -1.6069e-05
12:60281942 A C 0.382632 8.6552e-06
12:60286137 G A 0.377958 1.7126e-05
12:60287737 A G 0.120158 -6.0185e-05
12:60297859 T C 0.071316 -2.6673e-06
12:60300851 T A 0.115779 2.2148e-05
12:60303887 G A 0.065801 -2.7380e-05
12:60308368 C T 0.857742 -6.0585e-06
12:60330977 G A 0.023587 2.4351e-05
12:60334470 T C 0.025693 1.0979e-05
12:60337042 A C 0.036197 1.9001e-05
12:60359949 G A 0.612370 -5.5325e-06
12:60366639 T C 0.043130 6.1602e-05
12:60376856 C T 0.034002 -9.3171e-07
12:60389533 A C 0.038764 -5.0093e-05
12:60396105 C T 0.102650 1.1968e-05
12:60399197 G A 0.510284 -2.5081e-05
12:60423137 C A 0.964956 8.5905e-06
12:60430105 T C 0.048381 -1.8656e-05
12:60446201 C T 0.310109 5.1692e-05
12:60451794 T C 0.107516 -1.3388e-04
12:60459000 T G 0.026722 4.2726e-07
12:60462226 C A 0.100888 -1.2241e-04
12:60491425 G T 0.042740 -1.5209e-04
12:60504592 T G 0.102595 -4.4163e-05
12:60526385 G A 0.160330 -2.2431e-05
12:60541911 A G 1.005872 -2.8805e-05
12:60556158 T G 0.039215 -7.2665e-05
12:60563183 A C 0.053149 2.2712e-05
12:60568891 A G 1.947412 -6.6315e-05
12:60581233 G T 0.039176 2.5539e-05
12:60596572 G A 0.091069 3.0757e-05
12:60597936 C A 0.054918 1.2070e-05
12:60654796 C T 0.129856 -1.9819e-05
12:60660062 T C 0.080560 -9.6193e-06
12:60705974 T C 0.080267 -1.7945e-07
12:60708745 G T 0.030575 2.2394e-05
12:60715538 C T 0.050095 6.8632e-05
12:60722910 G A 1.043785 -1.1780e-05
12:60745775 C T 0.037881 5.3404e-05
12:60747323 T C 1.967267 -1.7143e-05
12:60761940 T C 0.032250 -6.0650e-05
12:60783582 T C 0.037910 -1.5861e-05
12:60786033 T C 0.273309 3.8827e-05
12:60788131 T C 0.294721 -9.8073e-07
12:60792462 T C 0.050692 -2.9643e-05
12:60797703 T A 0.442380 1.0467e-06
12:60803114 T C 0.341898 -8.6399e-07
12:60808945 C T 0.926013 2.4390e-05
12:60810652 C T 0.466061 1.4708e-05
12:60814778 G A 0.068579 2.7598e-05
12:60819558 G T 1.607650 2.2501e-04
12:60834788 A G 0.079823 -3.1644e-06
12:60843876 A G 0.038939 4.3778e-05
12:60853287 A G 0.120596 4.2053e-05
12:60859665 G A 0.413564 -6.9208e-06
12:60864326 A G 0.037206 5.1739e-05
12:60898483 A G 0.392535 7.9144e-06
12:60902256 T C 0.033081 -2.9524e-06
12:60921767 C T 0.032961 2.0929e-05
12:60922079 C T 0.106243 2.6755e-04
12:60929378 C T 0.083617 5.9166e-07
12:60949665 T C 0.034889 2.1842e-05
12:60953913 G A 0.819653 9.2266e-05
12:60954658 A G 0.149467 3.1371e-05
12:60967529 T C 0.021626 -8.1644e-06
12:60969425 G A 0.834856 1.3871e-04
12:60970510 C A 0.103079 -8.7556e-05
12:60971677 T C 0.034334 4.9220e-06
12:60975232 G A 0.025314 1.4227e-05
12:60975826 A G 0.029793 4.2427e-06
12:61010814 A G 0.394839 5.2160e-06
12:61025751 C T 0.057411 -2.0889e-06
12:61026681 T C 0.023619 -5.5842e-05
12:61027908 A G 0.045703 5.2129e-05
12:61032079 T C 0.051825 7.4257e-05
12:61036347 C T 0.096155 -5.3076e-05
12:61041718 T G 0.049384 -4.8951e-05
12:61042978 T G 0.077265 -4.0622e-05
12:61066250 T G 0.039011 7.2631e-05
12:61071645 T C 1.869891 2.0494e-04
12:61072734 G C 0.336513 6.1235e-05
12:61080918 A C 0.040290 2.0011e-05
12:61099113 G T 0.060718 2.4786e-05
12:61104629 T C 0.027427 3.4537e-05
12:61161725 A G 0.360668 3.8363e-04
12:61162725 T C 0.310557 2.9843e-05
12:61196087 A G 0.175287 3.0586e-04
12:61216076 T G 0.027852 -1.2803e-04
12:61216104 G A 0.081377 -2.8060e-05
12:61233333 A G 0.074753 -4.4767e-05
12:61237181 T C 1.673237 -2.0152e-04
12:61238979 C T 0.114130 1.2992e-04
12:61255422 T C 0.054727 -1.1491e-05
12:61258329 A G 0.619423 -1.3794e-05
12:61262470 A G 0.040695 4.4717e-05
12:61267533 A T 0.034207 5.2087e-05
12:61267646 T C 1.323433 -2.6747e-04
12:61269422 T C 1.669988 -1.7708e-04
12:61301498 G T 1.645178 -3.2731e-05
12:61313333 C A 0.110735 -7.4822e-06
12:61316609 A G 0.210013 -2.2859e-05
12:61320339 A G 0.399698 4.6254e-05
12:61330446 T C 0.483718 -1.2956e-05
12:61332178 A C 0.213843 2.4971e-05
12:61344597 C T 0.057671 1.5527e-04
12:61356665 T C 1.102361 -2.9920e-05
12:61384736 G A 0.117873 -6.5290e-07
12:61386860 G A 0.948425 3.6819e-05
12:61389065 C A 0.475996 8.3273e-06
12:61391528 A C 0.105773 -6.4619e-05
12:61391870 T C 0.056382 1.8279e-05
12:61410658 G A 0.783262 3.6593e-05
12:61437007 A C 0.024567 -5.1618e-05
12:61437473 T C 0.066551 7.2690e-06
12:61439231 A G 0.051929 -5.9941e-05
12:61442061 A G 0.396472 -6.0366e-06
12:61445062 T G 0.082692 3.1085e-04
12:61447123 C G 0.052834 8.8728e-05
12:61459495 G A 0.053318 4.3482e-05
12:61460081 C T 0.044944 -4.6838e-05
12:61468937 A G 1.500466 4.0667e-05
12:61486769 C T 0.042519 -6.3632e-05
12:61492655 A G 0.776731 6.4005e-05
12:61493064 G A 0.074886 3.1565e-06
12:61511856 A C 0.722670 -1.1533e-05
12:61521367 T C 0.037836 8.6491e-06
12:61522279 T C 0.022107 6.3375e-05
12:61531533 T C 0.762758 2.3583e-05
12:61544837 C A 1.491998 4.6678e-06
12:61553951 T C 0.110132 -3.0655e-07
12:61556149 C T 0.568471 3.5971e-05
12:61564277 C T 0.050812 -1.3928e-05
12:61569527 A G 0.060316 5.5149e-05
12:61585475 A G 0.028167 -5.9919e-05
12:61588393 G T 0.051906 -4.0299e-05
12:61591503 T C 0.061978 6.0664e-05
12:61604963 C A 1.101147 3.9571e-05
12:61605700 G A 0.790253 7.0671e-06
12:61622793 G A 0.767286 2.2674e-05
12:61629784 T G 0.134747 5.0510e-05
12:61653515 C T 0.185462 -1.6010e-06
12:61668910 T C 0.123017 7.5140e-06
12:61669968 C T 0.822256 1.8272e-06
12:61675092 A G 0.636291 2.2322e-06
12:61686357 G A 0.052078 4.0911e-06
12:61700985 G A 0.040062 1.3986e-05
12:61703833 T C 0.098538 -1.8278e-05
12:61726502 A G 1.474068 -3.4108e-06
12:61727040 C A 0.405115 9.0902e-06
12:61732505 G A 0.235862 -1.8632e-05
12:61738896 C T 0.253328 -2.3551e-05
12:61747525 A G 0.711456 -7.3872e-05
12:61749429 T G 0.397014 -1.8886e-05
12:61753161 T A 0.055106 -3.5486e-06
12:61755345 C T 0.182278 1.1804e-04
12:61765951 C T 0.139188 2.5207e-05
12:61769639 C T 0.080608 4.2418e-05
12:61771912 A C 0.037673 -7.4628e-05
12:61775492 C A 0.157623 -2.1935e-05
12:61787362 C A 0.947773 -6.1523e-05
12:61793160 T C 0.065564 -8.1679e-07
12:61802276 G A 0.608981 7.3739e-05
12:61805675 A G 0.118285 -1.1533e-04
12:61815642 T C 0.159074 2.3914e-05
12:61816598 C T 0.049141 -4.6656e-05
12:61819897 A C 0.055798 2.2511e-05
12:61826598 C T 0.074276 -1.2883e-06
12:61827579 T C 1.133621 1.1107e-05
12:61843499 G A 1.563992 2.7112e-05
12:61844049 C T 0.951213 -2.7575e-06
12:61870907 G T 0.078664 8.6348e-06
12:61875616 T C 0.410133 -8.8993e-06
12:61882648 A G 0.127094 2.1756e-05
12:61883465 C T 0.045019 4.4133e-05
12:61884068 A G 0.526490 -7.4885e-05
12:61886168 G A 0.042906 1.5830e-05
12:61899005 C T 1.045531 -3.5500e-05
12:61900771 C T 0.086996 -8.4993e-06
12:61901722 A G 0.158714 -1.2844e-04
12:61905065 C T 0.036619 7.1173e-05
12:61916904 A G 0.022048 1.7986e-07
12:61921761 C T 0.407952 1.6877e-05
12:61922878 G T 0.545961 -2.3100e-05
12:61929024 G T 1.699550 -2.8517e-05
12:61929211 T C 0.537727 1.7214e-06
12:61931494 A G 1.160113 -1.2436e-05
12:61945122 G A 1.698528 -1.5175e-05
12:61948071 C A 0.139106 5.1348e-05
12:61952679 A G 0.104140 -2.9144e-05
12:61958515 T C 1.822259 -9.7061e-05
12:61962738 T G 1.077470 -1.1301e-05
12:61965946 T C 0.288557 7.1911e-05
12:61971051 T G 0.709210 2.9217e-05
12:61980125 T G 0.147899 3.6492e-05
12:61983154 T C 0.074685 -6.5826e-05
12:61994640 C A 0.028047 -3.1407e-06
12:62003791 A G 0.044360 -1.1662e-04
12:62004401 G A 0.096233 -2.4667e-05
12:62006001 T C 0.083124 -2.1993e-05
12:62026764 C A 0.161885 8.3057e-05
12:62026911 T C 0.038469 4.1216e-05
12:62033450 T C 0.143663 7.4387e-07
12:62040367 C A 0.895665 9.6824e-07
12:62046129 T C 0.797829 1.5299e-05
12:62056228 A G 0.097220 -5.2714e-05
12:62058270 G T 0.040796 -5.7957e-05
12:62067489 T C 0.026138 4.6278e-05
12:62075749 T C 0.045648 1.7320e-06
12:62081939 T C 0.022055 4.0694e-05
12:62086871 A C 0.064347 8.2830e-05
12:62095234 C T 0.060559 5.5470e-05
12:62095536 C T 0.049043 -9.9724e-06
12:62112031 C T 1.700028 2.8943e-05
12:62123821 C T 0.069368 -2.8598e-05
12:62132215 G A 0.685022 2.5919e-05
12:62132390 A G 0.083575 -3.0311e-05
12:62138153 C T 0.681585 3.5898e-05
12:62150800 G A 0.918240 2.8333e-04
12:62160174 G A 0.235836 2.2103e-04
12:62161862 T C 0.037206 -3.6428e-05
12:62178206 A G 0.068995 -5.6556e-05
12:62183808 G T 0.024856 1.0626e-04
12:62207876 G A 0.062182 -4.9326e-05
12:62211858 A G 1.712439 5.7457e-05
12:62217806 T C 0.117490 1.7244e-05
12:62228420 C A 0.064795 6.9160e-05
12:62233811 G A 0.244898 1.1202e-05
12:62239600 C A 0.201957 1.9521e-04
12:62255705 G A 0.662471 1.9670e-05
12:62264476 C T 1.526364 5.6155e-05
12:62265602 A G 0.279284 -1.0146e-05
12:62266487 T C 1.570996 3.4799e-05
12:62272519 G A 1.317441 2.7298e-05
12:62274027 T C 0.959749 1.8587e-05
12:62276503 G T 0.052166 -4.8474e-06
12:62279636 C A 0.026505 -3.0769e-05
12:62280573 T G 0.022091 -3.1245e-05
12:62281050 C T 0.620189 2.0207e-06
12:62286036 A G 0.941430 -1.5011e-05
12:62296066 C A 1.934601 -1.6054e-05
12:62302417 C T 1.593349 1.1645e-05
12:62304706 A C 0.667917 -7.0720e-05
12:62306768 T G 0.045710 3.1387e-05
12:62307841 A G 0.061991 -1.5019e-05
12:62311544 T C 0.034437 -1.3711e-04
12:62314424 A C 0.104912 -7.0962e-05
12:62315394 G A 0.085386 -4.4720e-06
12:62334359 C A 0.027147 -1.1155e-05
12:62344834 A C 0.055645 1.6032e-06
12:62358292 C T 0.242510 1.5599e-04
12:62366343 G T 0.165384 1.0031e-06
12:62366508 G A 0.207962 -2.0047e-05
12:62372771 C A 0.270702 -1.3990e-04
12:62372958 G A 0.911371 -2.4506e-05
12:62383827 G A 0.291498 2.6224e-05
12:62384498 T C 0.226200 1.0538e-04
12:62387282 C T 0.755004 -2.9809e-05
12:62389592 C T 0.067654 3.4049e-05
12:62390768 G A 0.449011 -3.4979e-05
12:62393257 T C 1.747007 -4.7816e-05
12:62396631 A G 0.239374 -5.9410e-06
12:62397743 T C 0.199627 2.6453e-05
12:62403326 G A 0.040608 -3.2470e-05
12:62403802 C T 0.235129 -3.0993e-05
12:62408708 T C 0.194748 4.5827e-05
12:62409458 T C 0.048410 -9.9073e-06
12:62411758 C T 0.033162 1.6147e-05
12:62416741 A G 0.786806 -1.3085e-05
12:62427937 C T 0.277538 -1.7701e-05
12:62429848 T C 0.124926 -1.4916e-04
12:62453525 T C 1.677937 -3.4758e-05
12:62456121 A G 0.975125 1.9665e-05
12:62472340 G A 0.051127 -3.6506e-05
12:62477050 A G 0.027485 6.2603e-05
12:62478258 G A 0.038910 7.8349e-05
12:62481592 G A 0.033775 -1.7995e-05
12:62486000 T C 0.317314 6.5176e-04
12:62494988 G A 0.183693 -3.2773e-05
12:62495503 G T 0.126195 -5.6535e-06
12:62509715 C T 0.295990 -2.2617e-05
12:62510495 G A 0.489550 1.2244e-04
12:62519968 A G 0.031623 2.7625e-05
12:62525039 C T 0.325448 5.2644e-06
12:62525828 C A 0.968260 -1.4954e-06
12:62526901 A C 0.550058 -5.8415e-05
12:62544811 C T 0.290725 -1.1499e-05
12:62547150 A G 0.799081 -1.1973e-05
12:62552757 C A 0.154004 -1.8476e-05
12:62554458 A G 1.745364 -8.3556e-06
12:62559214 C A 0.034960 1.8966e-05
12:62563285 T C 0.593882 -3.1987e-05
12:62567495 C A 1.854749 -2.2643e-04
12:62570974 A G 0.078914 -1.6869e-05
12:62578050 G A 1.758623 -1.2500e-05
12:62578111 C T 0.092676 8.9174e-05
12:62581634 G A 0.127948 -5.9970e-05
12:62582231 C T 0.202350 4.8450e-05
12:62591805 C A 0.038047 -2.6372e-06
12:62603328 C T 0.342128 -1.1427e-04
12:62607050 G C 0.055285 4.3042e-05
12:62610860 G A 0.255717 -1.6487e-05
12:62612824 G A 0.055989 1.8676e-05
12:62619622 G A 0.216612 -1.4887e-05
12:62642222 C A 0.032422 -4.8164e-06
12:62643582 C G 0.095062 1.0786e-05
12:62651099 C T 1.875821 8.8278e-05
12:62670003 T C 0.083883 5.8645e-07
12:62676808 A G 1.939996 4.9897e-05
12:62713154 C T 0.027375 4.2854e-05
12:62714343 C G 0.610961 -1.1972e-05
12:62765577 G T 0.211581 -2.0284e-05
12:62774082 T C 0.211711 -1.9841e-05
12:62781002 G A 0.154985 1.7110e-04
12:62788098 T C 0.415703 -1.2088e-05
12:62817056 G A 0.043905 -4.0904e-05
12:62822345 A G 1.223963 -2.9376e-05
12:62825160 A G 0.161200 5.5084e-06
12:62825950 G A 0.077356 -9.3606e-05
12:62831343 C T 0.650835 -1.1276e-05
12:62846446 A G 0.400779 3.5615e-05
12:62876103 G C 0.203814 2.5678e-05
12:62876438 G A 0.069384 3.2975e-05
12:62912251 T C 0.110482 -1.7517e-05
12:62928633 A G 0.728636 -3.6051e-05
12:62937259 G A 0.979023 2.3115e-05
12:62942685 A G 0.074548 -1.0271e-04
12:62946748 A G 0.024746 -1.4413e-05
12:62950235 C T 1.545092 -9.3873e-05
12:62954990 C A 0.098226 -1.6563e-05
12:62957292 T C 0.040390 -3.6021e-05
12:62959137 G A 0.217501 -5.8926e-06
12:62961299 T C 0.719337 -3.0130e-05
12:62963080 C T 0.020202 -3.3188e-05
12:62969704 T C 0.285318 -1.9933e-05
12:62977789 A G 0.027216 -2.2766e-04
12:62978095 A G 0.042146 3.6845e-05
12:62979216 A G 0.361402 -2.2348e-05
12:62992001 A G 1.813285 -1.6042e-04
12:63004002 A G 1.323631 7.4560e-06
12:63004583 A G 1.683017 1.3332e-05
12:63006502 G A 0.567929 -1.6496e-06
12:63008965 A G 0.195112 9.2643e-05
12:63010575 C T 0.029014 1.0656e-05
12:63027483 T C 0.347182 -2.2026e-05
12:63032443 A G 0.212292 4.1681e-06
12:63040221 T G 0.048631 5.2592e-05
12:63043550 C T 1.337360 -9.4347e-06
12:63044181 T G 0.503741 -5.3383e-05
12:63045999 C T 0.873529 9.1643e-06
12:63050251 G T 0.112550 4.5784e-05
12:63052199 G A 0.356283 -4.7124e-05
12:63054660 A G 0.094860 1.3222e-05
12:63058514 C T 0.135228 -1.1330e-05
12:63060324 G C 0.917818 -1.3682e-05
12:63060342 A G 1.820065 -8.2587e-05
12:63063187 T C 0.035502 5.1993e-05
12:63064799 C T 0.123920 6.9954e-06
12:63066681 C A 0.222250 1.0002e-05
12:63073959 T G 0.898895 -6.4624e-05
12:63077052 A G 0.183878 -1.6412e-05
12:63077361 A T 0.087324 -1.0015e-04
12:63078183 T G 0.094068 -1.1451e-04
12:63079164 A G 0.032646 9.9361e-06
12:63081886 A G 0.077882 4.8465e-06
12:63083521 A G 0.167091 2.7650e-05
12:63086003 G A 0.056736 -2.0041e-04
12:63086591 G A 0.266911 -3.4024e-05
12:63089658 G A 0.456742 -1.3980e-05
12:63092341 A G 0.174660 -2.8595e-05
12:63093870 T C 0.054142 2.1049e-06
12:63094309 C T 0.021500 -1.6539e-05
12:63097348 C T 0.801415 -1.6585e-05
12:63097996 A G 1.118369 -3.6041e-05
12:63098281 C A 0.226349 -4.2826e-05
12:63100892 G A 0.128337 1.4448e-05
12:63103086 G A 0.032185 8.2769e-05
12:63112891 T A 0.045785 -1.6937e-05
12:63116494 C T 0.159464 -1.3806e-05
12:63131908 T G 0.026586 2.2777e-05
12:63133301 C T 0.140752 1.5372e-05
12:63133608 A G 0.210354 -1.8714e-05
12:63136043 T C 0.221714 -1.2913e-05
12:63139188 A G 0.169363 -1.1466e-05
12:63142592 C T 0.817926 -3.3543e-05
12:63143664 C T 0.027810 -6.9606e-07
12:63144442 T C 0.739791 -4.8654e-05
12:63150691 G A 0.206871 4.1238e-05
12:63154696 C G 0.158620 -1.2827e-05
12:63155138 A C 1.502540 -9.0997e-05
12:63156479 T C 0.365978 2.6069e-04
12:63157183 C T 0.735640 2.4986e-05
12:63158517 A G 0.788234 -2.4643e-05
12:63159620 A C 0.277554 5.7007e-05
12:63161729 C T 0.052380 9.9504e-07
12:63162879 C T 0.198117 -1.3894e-05
12:63163070 A G 0.117074 3.5524e-05
12:63168607 A C 0.551466 3.9161e-05
12:63169081 T G 0.309067 2.2514e-04
12:63172409 C T 0.170662 1.2588e-04
12:63175349 C T 1.070459 1.3670e-05
12:63184842 A C 0.057460 -4.4791e-05
12:63192051 A G 0.272023 2.8284e-05
12:63193819 T G 0.160859 6.2627e-05
12:63196996 G A 0.354757 3.7600e-05
12:63204843 C T 0.179993 3.4625e-06
12:63212175 A G 0.375186 1.1424e-06
12:63222016 T C 0.196686 -1.5497e-06
12:63222145 G A 0.159308 -1.4733e-05
12:63223784 T C 0.055622 -2.0332e-05
12:63227470 G A 1.838433 -6.7010e-06
12:63228171 T C 0.025398 4.4119e-05
12:63229735 C T 0.046573 1.4096e-05
12:63234265 G A 1.393272 4.0889e-05
12:63234355 A G 0.080861 -4.2275e-05
12:63237235 T C 0.174128 -9.7742e-05
12:63237781 A C 0.074854 4.2132e-05
12:63238453 G T 0.175920 8.9455e-05
12:63238592 A C 1.398682 -1.2213e-05
12:63238759 C G 0.078128 4.1523e-05
12:63239092 G A 1.932511 -1.4538e-05
12:63239226 C T 0.044460 -3.6472e-05
12:63239804 G T 0.137633 5.6727e-05
12:63240672 A G 0.178205 1.4548e-05
12:63248456 A G 0.041831 -5.8248e-05
12:63248517 G A 0.621188 8.2663e-06
12:63252359 G A 0.187293 2.9917e-05
12:63253733 A G 0.076561 -3.3143e-05
12:63257225 A G 0.229075 6.0984e-05
12:63257810 T C 0.039462 -3.0318e-05
12:63262891 C T 1.129272 -1.2931e-05
12:63263722 C G 0.028920 1.8131e-05
12:63266280 A G 0.301478 -5.6101e-05
12:63267705 C T 0.093338 -3.1500e-05
12:63270447 T C 0.064659 5.3248e-05
12:63271387 C A 0.422947 2.8613e-05
12:63273578 A G 0.753251 -4.9778e-06
12:63276875 A G 0.863935 -1.0523e-05
12:63286305 G A 0.046599 -4.3152e-05
12:63288667 T C 0.649271 -4.2470e-06
12:63294839 G T 0.127071 4.3151e-05
12:63295131 A G 0.060020 7.1181e-05
12:63303184 G A 0.935111 -4.2514e-06
12:63305381 C T 1.347068 -3.0792e-05
12:63305949 G A 0.019997 8.1750e-06
12:63311148 C T 0.344254 2.3765e-06
12:63311967 A G 0.632571 3.0404e-05
12:63312288 G A 0.608757 -1.1622e-05
12:63313021 T C 0.121605 -1.7296e-05
12:63316025 A C 0.192645 -2.9068e-05
12:63317126 A G 1.120651 -9.1077e-05
12:63318123 A G 0.191879 -1.0737e-04
12:63318213 G T 1.975404 6.7933e-06
12:63335313 G A 0.037563 1.0573e-04
12:63337536 A G 0.516198 9.0172e-06
12:63338618 C T 0.094247 -1.7275e-06
12:63339115 T G 0.178984 8.0397e-05
12:63351854 A G 0.038180 9.3611e-05
12:63352453 A G 1.899911 2.1868e-05
12:63365624 C T 0.025106 2.8507e-05
12:63383601 C T 0.375683 2.6407e-05
12:63391074 T C 0.915841 2.3004e-05
12:63408446 A G 0.106727 2.3195e-05
12:63412321 T C 0.922946 1.8626e-05
12:63413273 C A 0.176442 -7.2846e-05
12:63430245 A G 0.083098 4.4646e-05
12:63432573 C T 0.263919 6.4694e-06
12:63445092 A G 0.217783 -2.5407e-05
12:63445745 G A 0.034642 -5.9165e-06
12:63450335 G A 1.068031 2.8520e-05
12:63452597 G A 0.036167 4.9676e-05
12:63455928 T C 1.278070 -9.7926e-06
12:63456443 T G 0.156578 -2.7180e-05
12:63469825 A C 1.359652 4.7102e-05
12:63475448 G T 0.053324 3.6988e-06
12:63479010 A G 0.149629 2.4254e-05
12:63481914 T G 0.705837 2.4279e-06
12:63512592 C T 0.081874 2.5214e-06
12:63518023 T C 1.174940 1.2605e-05
12:63519675 C A 1.689018 1.0248e-06
12:63523778 G A 0.267674 -4.9514e-06
12:63525369 C A 0.037534 7.7271e-05
12:63525638 C T 0.036989 2.1231e-05
12:63541724 C T 0.020049 2.8869e-06
12:63543693 T G 0.021156 2.3301e-05
12:63554097 T C 0.132238 1.6318e-04
12:63556871 A G 0.216336 -3.7095e-05
12:63579216 T C 0.391217 -2.7590e-05
12:63587919 A G 0.031244 5.8353e-05
12:63588558 A C 0.024567 1.2498e-04
12:63598552 G A 0.047430 -8.7089e-05
12:63603178 G T 0.086389 -4.7599e-05
12:63608985 G A 0.437388 -3.3153e-05
12:63611353 C T 0.212977 -2.8945e-05
12:63614714 T C 0.080199 -6.1426e-05
12:63631049 G A 0.819877 -6.6494e-05
12:63652838 G A 0.198939 -1.2604e-05
12:63661203 G A 0.079138 1.5233e-05
12:63666496 C T 0.378124 1.2703e-05
12:63671316 G A 0.308914 -1.9120e-05
12:63679095 G A 0.578091 -2.6578e-05
12:63686308 T G 0.245025 -2.5194e-05
12:63694385 C T 0.238582 -3.0227e-05
12:63722665 T C 0.050247 -3.3176e-05
12:63722878 A G 0.031519 2.6594e-05
12:63722989 A G 0.393703 -3.0204e-05
12:63751911 G C 0.056879 -2.1140e-04
12:63752972 G A 0.087340 6.1543e-05
12:63754688 A C 0.224048 -1.9110e-05
12:63777473 A G 0.047800 1.7728e-05
12:63781650 A G 0.161100 4.9224e-05
12:63781677 G A 0.766186 1.4545e-05
12:63790136 A G 0.077586 -1.2496e-05
12:63792080 G A 0.644551 -7.0886e-06
12:63797160 T C 0.668550 1.4517e-05
12:63805028 A C 0.058586 -5.9334e-05
12:63815854 T C 0.022769 -1.3559e-04
12:63824807 C T 0.055424 6.3913e-05
12:63837433 A G 0.090115 9.8229e-05
12:63841185 A G 0.154267 4.3141e-05
12:63852162 A G 0.041023 -1.1349e-04
12:63865420 C A 0.196699 1.6586e-05
12:63872678 A G 0.486162 -6.6236e-05
12:63878336 C T 0.121933 2.5163e-05
12:63893147 C T 0.044308 9.1336e-06
12:63907112 C T 0.618102 6.3238e-06
12:63916870 T C 1.918782 -5.3025e-05
12:63917220 T C 0.360902 -5.9498e-05
12:63917772 C G 0.056726 2.3408e-05
12:63921461 C T 0.081274 1.0137e-05
12:63926755 C T 0.757549 7.9790e-06
12:63932323 C T 0.037586 -1.1162e-04
12:63942707 T C 0.025443 -8.3256e-07
12:63947016 T A 0.210442 -1.6028e-05
12:63949080 A C 0.738298 9.9738e-06
12:63953114 G A 0.771557 1.4247e-05
12:63954300 T C 0.300482 -1.8127e-05
12:63972419 T C 0.083452 -3.3765e-05
12:63974439 T C 0.358169 8.4273e-05
12:63975197 A T 1.065551 -4.8079e-06
12:63977171 A G 0.122842 1.1314e-05
12:63982989 T C 0.207491 -9.8572e-06
12:63990131 A G 0.055778 8.0657e-05
12:64003068 A G 0.206797 -9.4237e-06
12:64008719 T C 0.376338 -2.9125e-05
12:64018203 G A 0.357529 5.5170e-05
12:64018491 G A 1.240059 -3.5292e-05
12:64019352 C T 0.390315 -1.3794e-05
12:64028097 A G 0.080683 6.4870e-07
12:64034292 C T 0.363995 4.1257e-05
12:64045361 T C 0.437190 2.6794e-05
12:64046578 A G 0.395836 -4.4816e-05
12:64048328 T G 1.180207 -3.2312e-05
12:64051243 C T 0.043912 1.6032e-05
12:64051877 C T 0.454834 4.1116e-05
12:64055792 G A 0.133521 -1.0526e-06
12:64056787 A G 0.530784 6.0423e-06
12:64058749 C T 0.309878 -1.8432e-05
12:64060011 C G 0.874892 -2.2709e-05
12:64061385 T C 0.367393 -5.6875e-05
12:64062023 C A 0.389159 -5.8780e-05
12:64062132 A G 0.029079 -3.0609e-05
12:64062979 G A 1.104390 -2.8635e-05
12:64063442 A C 0.391665 -5.7149e-05
12:64065298 G T 0.479479 -1.3989e-04
12:64072314 A C 0.388159 -6.8954e-05
12:64073227 T C 0.715640 1.0593e-05
12:64078216 A G 0.716055 8.6565e-06
12:64090440 T C 0.118717 -3.2682e-05
12:64100769 A G 0.050189 -6.8734e-06
12:64114648 T C 0.043564 2.9164e-05
12:64115931 G A 0.902861 -2.7648e-06
12:64115943 A G 0.033327 -1.2878e-05
12:64118894 A G 0.132177 2.2017e-06
12:64122721 T C 1.036284 2.8621e-06
12:64131424 C T 0.920735 -2.9255e-06
12:64148395 G T 0.070501 -2.4733e-05
12:64149539 G A 0.141742 3.6637e-06
12:64150825 A G 0.594307 -3.2837e-06
12:64153061 A G 0.088635 -1.6224e-05
12:64153665 G A 0.088960 3.2825e-06
12:64162394 A C 0.204693 3.2942e-06
12:64169818 C G 0.063529 -1.3170e-05
12:64173807 A G 0.205284 -8.0189e-05
12:64178621 T C 0.051971 6.2651e-06
12:64187737 T C 0.058927 -3.2969e-05
12:64198718 G T 0.086331 -1.9669e-05
12:64199313 G T 0.046304 -1.2148e-04
12:64209976 T C 0.321161 6.0334e-05
12:64210316 G A 0.072367 1.7037e-05
12:64221837 A G 0.276262 3.9380e-05
12:64232082 C T 0.385160 9.5706e-06
12:64234926 G A 0.171746 -1.6376e-06
12:64239261 G A 0.072754 -1.3410e-05
12:64246666 A G 0.085415 8.9289e-06
12:64249164 A G 0.044366 -2.0507e-05
12:64253312 G A 0.033185 4.4157e-05
12:64262864 T C 0.058501 -2.5612e-05
12:64264658 T C 0.049712 3.9534e-05
12:64265927 A G 1.171431 2.1699e-05
12:64268287 A G 0.066113 -5.6213e-05
12:64271397 T C 0.074948 4.7342e-05
12:64273208 T C 0.036713 6.9973e-05
12:64274616 G T 0.116990 -2.6973e-05
12:64277177 C T 0.032247 4.1297e-05
12:64278102 T G 1.771561 -2.8104e-05
12:64279783 T G 0.030179 -8.2916e-06
12:64281052 C T 0.153722 7.5205e-06
12:64289354 G A 0.282085 -3.0160e-05
12:64291124 A C 0.832159 1.7777e-05
12:64293646 T C 0.106162 6.4238e-05
12:64293709 G A 0.044496 -3.5315e-05
12:64295786 G T 0.047933 8.0361e-05
12:64307436 A G 0.745319 9.3705e-06
12:64307838 T C 0.539937 1.4011e-04
12:64310396 C A 0.328321 1.7820e-05
12:64311518 G A 0.128266 -2.4532e-05
12:64312610 T G 0.293124 -4.8877e-05
12:64314333 G A 0.028378 -6.1674e-07
12:64315157 T G 0.196287 -7.9726e-05
12:64316437 C T 0.745244 -1.9072e-05
12:64319140 G A 0.067310 -8.3596e-05
12:64321487 T C 0.097558 1.4077e-05
12:64322873 C T 0.195644 -8.0437e-05
12:64326166 T C 0.031192 -2.5721e-05
12:64328158 G A 0.101644 2.5499e-05
12:64333645 A G 0.617712 -3.9916e-06
12:64336805 T C 0.331485 9.2616e-05
12:64341105 G A 0.683828 1.0132e-05
12:64346917 T C 0.023697 -1.8750e-05
12:64347029 G A 0.908262 -1.0214e-05
12:64350526 G A 0.082861 1.0034e-04
12:64354224 C T 0.035096 7.6219e-05
12:64358475 A G 0.063055 1.1282e-05
12:64360698 C T 0.034924 -2.3260e-05
12:64383670 C T 0.831114 -9.1091e-06
12:64386017 A G 1.833026 8.2843e-05
12:64388009 G A 0.061884 2.0147e-05
12:64388684 G A 0.074694 1.2713e-05
12:64389009 A C 0.080235 3.7547e-05
12:64402510 A G 0.842610 -2.5007e-06
12:64416575 T C 0.104416 2.5141e-05
12:64427209 G T 0.948487 -3.1005e-05
12:64428793 G A 1.007131 -1.1948e-05
12:64436225 A G 1.231185 1.8108e-06
12:64443651 G T 0.550830 6.2503e-05
12:64447812 G C 0.126685 4.2015e-05
12:64461311 C T 0.140810 4.1597e-05
12:64463842 C G 0.036151 6.6742e-05
12:64468763 A G 0.442831 9.8371e-07
12:64470011 T G 0.037907 -5.7635e-06
12:64475647 G A 0.156705 -6.6123e-05
12:64483363 A G 0.107318 -3.8144e-04
12:64484714 T C 0.346964 9.1736e-06
12:64485153 A G 0.025427 4.3903e-05
12:64488999 G A 0.069741 9.3607e-05
12:64490314 G A 1.881329 -6.1689e-05
12:64491981 G A 0.061053 1.9208e-05
12:64492663 G A 0.050871 -4.0839e-05
12:64513965 C G 0.085380 3.9614e-05
12:64519806 C T 1.006449 2.9801e-05
12:64521724 G A 0.022152 -5.9028e-06
12:64537592 T G 0.026021 1.0214e-05
12:64538378 A G 0.476074 4.0684e-05
12:64540232 C T 1.185466 1.5006e-05
12:64543190 G A 1.119518 5.9876e-05
12:64546410 G A 0.994310 6.8606e-06
12:64550773 A G 0.063734 4.6899e-05
12:64550853 A G 0.031688 4.5917e-05
12:64552185 G A 1.011133 2.1077e-05
12:64565680 A G 0.071631 -7.5978e-06
12:64571129 A G 0.137243 -9.9632e-05
12:64572916 T C 0.077028 -5.1799e-04
12:64577828 A G 0.065123 1.2689e-05
12:64581987 A G 1.210351 -1.2492e-05
12:64604793 C T 1.575212 5.4439e-06
12:64607264 A G 0.114504 8.0121e-05
12:64610794 G C 0.047794 1.5516e-05
12:64611984 C T 0.048433 -1.0940e-05
12:64612523 T C 0.326841 1.0329e-04
12:64612871 G A 0.041377 -1.7682e-05
12:64616639 G A 0.080852 9.5799e-06
12:64624249 C A 0.041299 -6.5171e-05
12:64624551 T G 0.071734 -1.3030e-04
12:64631734 A G 0.119009 -2.4814e-05
12:64643358 C T 0.465506 -1.4709e-04
12:64673009 C T 1.599536 -7.9696e-05
12:64695735 C T 1.593583 -9.5586e-05
12:64717817 C A 0.682397 -2.1988e-06
12:64718923 C G 0.100469 -6.1757e-05
12:64719340 C A 0.797290 -5.8058e-05
12:64721361 G A 0.049650 -2.8515e-05
12:64730357 T C 0.045071 3.4397e-05
12:64730506 G A 1.215443 2.7326e-05
12:64732294 G A 0.560619 8.7937e-05
12:64732606 A G 0.236047 -1.4028e-05
12:64745560 T C 0.046937 -2.0311e-06
12:64746833 T C 0.223795 -7.3676e-06
12:64758720 T C 0.222003 6.4151e-06
12:64768021 T C 0.106509 4.9115e-05
12:64769901 C T 1.144559 -1.9849e-05
12:64773528 G A 0.064954 -2.7461e-05
12:64777704 A G 1.844983 3.8899e-05
12:64788075 G A 0.216518 2.2387e-06
12:64788087 A G 0.511923 2.1165e-05
12:64789871 G T 0.274915 4.3536e-05
12:64792991 G A 0.037544 5.5729e-05
12:64797405 C T 0.528785 -4.8945e-05
12:64804846 T G 0.025336 -4.1731e-05
12:64806859 G A 0.183921 4.0926e-05
12:64817612 C A 0.297003 1.9155e-05
12:64843130 T C 0.079112 8.8157e-06
12:64855927 T G 1.840660 3.2204e-05
12:64863191 A G 0.069709 9.7455e-06
12:64864660 C T 0.077411 -3.6477e-05
12:64881451 G A 0.034155 2.7443e-05
12:64884908 A G 0.052513 7.2118e-05
12:64885951 T C 1.119220 -1.9493e-05
12:64896548 A G 0.119207 6.0613e-05
12:64905033 C T 0.603882 -1.1898e-05
12:64905388 A G 0.159908 -3.9224e-05
12:64913237 T G 0.581279 -5.5037e-05
12:64914794 A G 0.100696 5.4086e-05
12:64915197 C T 0.874081 -3.3321e-05
12:64915440 A G 0.234632 -2.3347e-05
12:64918346 A C 0.037729 5.6067e-06
12:64920818 G A 1.123585 -3.1446e-05
12:64926748 T G 0.235982 -3.4101e-06
12:64934021 T C 0.026716 -2.0576e-04
12:64938525 G T 0.178013 -3.3830e-05
12:64942458 T C 0.861786 -7.9880e-06
12:64949190 G A 1.208225 -3.6849e-05
12:64954564 A G 1.300339 -2.1897e-05
12:64960786 C T 0.165812 -9.3628e-07
12:64961037 A G 0.162995 1.1125e-05
12:64961684 C G 0.891092 1.4815e-05
12:64970135 G T 0.108668 4.1279e-05
12:64971147 A G 1.149389 -2.6537e-05
12:64984369 T C 1.096006 -1.4580e-05
12:64986735 T C 1.864035 2.1988e-04
12:65002969 G T 0.879849 2.0498e-05
12:65010323 T C 0.054889 -3.1101e-05
12:65018137 C T 0.201990 1.7836e-05
12:65024397 G A 1.590623 2.9933e-05
12:65025916 T G 0.146718 -3.0849e-05
12:65030014 C A 0.023522 7.4104e-06
12:65030890 A G 0.336380 -9.8880e-05
12:65038015 C G 0.202973 -4.5760e-06
12:65040623 A G 0.085169 4.3847e-05
12:65043774 T G 0.026583 8.4846e-05
12:65044814 T G 0.731898 1.0389e-04
12:65058975 G A 0.051591 5.5713e-05
12:65060313 A G 0.090352 -7.4699e-05
12:65068169 A G 0.021678 -1.1211e-04
12:65071528 G T 0.070404 5.4802e-06
12:65079388 C T 0.201159 -5.6418e-07
12:65081439 C T 0.023158 4.3155e-05
12:65082330 A G 0.930710 1.4982e-04
12:65087845 A G 0.245752 -9.5274e-07
12:65088155 G A 0.100450 3.8324e-07
12:65089424 G A 0.084250 -7.4380e-05
12:65090056 A G 0.117201 -5.9656e-06
12:65091031 A G 0.295990 6.9290e-06
12:65091405 T C 0.118658 -3.8165e-04
12:65099183 T C 0.105331 -5.4143e-05
12:65110808 A G 0.022620 3.3454e-05
12:65114646 G C 0.044473 2.5781e-05
12:65114763 G T 0.175121 -6.8335e-05
12:65133644 G C 0.954845 1.3446e-05
12:65143382 G A 0.831188 -4.7792e-05
12:65151942 T C 0.085850 5.4614e-06
12:65164470 T C 0.041114 7.8527e-06
12:65178155 T C 0.108343 2.8388e-05
12:65180093 T G 1.155637 5.8718e-05
12:65184236 T C 0.271819 7.7519e-06
12:65194793 A G 0.107499 -2.1956e-05
12:65202269 T C 0.163881 -2.1380e-05
12:65203978 T C 0.074221 1.4012e-05
12:65210368 A G 0.054834 2.1627e-05
12:65212763 T C 1.238079 7.3630e-05
12:65214248 G A 0.021019 8.2792e-05
12:65219960 G A 0.048151 4.3432e-05
12:65224174 G A 0.253707 -8.2802e-05
12:65232699 T C 0.228929 3.4374e-05
12:65252118 G A 0.258226 -6.3398e-05
12:65255453 A C 0.064568 5.8425e-05
12:65258882 A G 0.021717 5.4794e-06
12:65261523 T C 0.046937 -2.6168e-05
12:65269030 T C 0.020302 -9.3424e-05
12:65269047 A G 0.063036 4.8406e-05
12:65270150 G A 0.479979 2.6291e-05
12:65276032 G A 0.969311 -3.4831e-06
12:65285959 G T 0.648196 -2.5164e-05
12:65299765 C T 1.480345 -8.5871e-06
12:65305966 G A 1.350512 -2.9646e-05
12:65312992 C T 0.022775 -8.6707e-05
12:65331039 A C 0.061702 -3.9647e-05
12:65335459 G A 0.136137 -3.0701e-05
12:65337076 C T 0.876061 3.3926e-06
12:65349306 A G 0.044084 -1.7344e-05
12:65351992 A G 0.920791 -1.1516e-05
12:65363553 A C 0.027673 -5.3594e-05
12:65366351 T C 0.053295 -6.5045e-06
12:65366603 G A 0.292507 2.0187e-05
12:65380446 G A 0.387254 -1.2298e-05
12:65383970 T C 1.186335 -4.4424e-06
12:65384562 A G 0.053334 -3.2779e-05
12:65384706 A G 0.227193 -1.0654e-04
12:65385026 G A 0.897392 -4.9892e-05
12:65389598 G A 0.047284 -9.5302e-05
12:65390242 T G 1.136662 -1.2115e-05
12:65391366 T C 0.133579 -7.0481e-05
12:65391905 T C 0.409189 8.4948e-05
12:65393186 C T 0.545747 3.2380e-05
12:65397926 A C 0.060024 4.4841e-05
12:65400292 G T 0.123485 -1.0829e-05
12:65403076 C T 0.246719 3.5092e-05
12:65405314 G C 1.256840 -3.6033e-05
12:65406133 C A 0.201535 -1.4458e-05
12:65408219 T C 0.029173 -1.8456e-04
12:65417419 T C 0.101206 -7.6743e-05
12:65445859 G T 0.747912 -4.4818e-05
12:65454051 C T 1.267888 -6.2730e-05
12:65462623 G A 0.049722 2.5874e-06
12:65463260 G A 0.072711 1.2370e-04
12:65487695 C A 1.142560 -2.3944e-05
12:65488102 G A 0.036479 -6.8453e-05
12:65491784 A G 0.039218 -3.9812e-05
12:65501698 T C 0.036586 -5.4697e-05
12:65502458 T G 0.132777 -6.3907e-05
12:65503954 G A 0.122751 -5.2196e-06
12:65516803 C T 0.045213 -2.6106e-05
12:65518055 T C 0.055113 1.3878e-05
12:65518773 A G 0.182580 7.1429e-05
12:65523392 T C 0.060533 -3.5356e-05
12:65526119 T C 0.107344 2.1930e-05
12:65534513 A G 0.040260 2.4593e-05
12:65534624 A C 1.456551 -3.2128e-05
12:65542654 C T 1.459569 -3.6691e-05
12:65544950 G T 0.108892 8.3870e-05
12:65554176 G T 0.055411 6.3069e-05
12:65592085 C A 1.184852 -4.5515e-05
12:65600807 G A 0.041987 8.8490e-06
12:65604694 T C 0.183073 2.5114e-05
12:65609390 T G 0.138756 -1.2929e-05
12:65612499 A G 0.648462 8.5701e-05
12:65625955 C T 0.032276 7.2986e-05
12:65642763 C T 0.198277 8.3431e-05
12:65656537 A G 0.094127 -1.3003e-04
12:65658841 C A 0.136562 -2.7488e-05
12:65663192 A G 0.048939 3.5319e-07
12:65667066 T C 0.116633 -9.0440e-05
12:65669150 A G 0.020503 1.4209e-05
12:65675628 C T 0.635236 6.5648e-05
12:65677148 G A 0.224148 5.5938e-05
12:65686882 A C 0.074542 -6.3074e-05
12:65691696 G T 0.183047 -1.6438e-05
12:65707367 G C 0.023564 -7.1564e-05
12:65715189 A C 0.050049 2.5697e-05
12:65715884 T C 0.093741 -6.3625e-05
12:65718299 G T 0.233626 7.3914e-05
12:65727258 C A 0.097963 -3.0772e-05
12:65729263 T C 0.072715 9.6881e-06
12:65732301 G A 0.745712 -8.7785e-05
12:65756715 G A 0.031042 -2.2933e-05
12:65774391 G A 0.125062 -1.7676e-05
12:65783378 C T 1.250605 2.8329e-04
12:65784001 C A 0.036064 -2.8770e-05
12:65823190 A G 0.045629 -3.7224e-05
12:65842258 G A 1.267132 -4.6941e-05
12:65855770 C A 0.052224 1.5467e-05
12:65856899 T C 0.899255 -1.4716e-04
12:65894817 C A 0.767559 -3.7653e-05
12:65900806 C T 0.031516 -9.9746e-05
12:65905126 T C 0.651792 5.9594e-05
12:65905668 C T 0.271488 -4.2508e-05
12:65917502 C T 0.542833 -1.0384e-05
12:65923839 T C 0.032659 1.2297e-04
12:65928304 A G 0.023759 -1.6751e-06
12:65930145 A G 0.170025 -4.9690e-05
12:65930654 T C 0.451773 -1.3652e-05
12:65932627 G A 0.025609 5.0385e-05
12:65933386 G C 0.052351 -1.3172e-05
12:65935024 C T 0.081352 -6.6052e-05
12:65937039 A G 0.080991 -4.6468e-05
12:65940039 A G 0.336140 3.7404e-05
12:65980433 C T 0.054538 -7.3294e-05
12:65983158 T C 1.424113 9.4949e-06
12:65991966 C T 1.671783 -1.2772e-05
12:65995226 C T 0.142875 -4.3369e-05
12:66005077 T C 0.029887 -6.3037e-05
12:66010400 G C 0.024223 -1.4654e-05
12:66017506 T C 0.165352 -2.0174e-05
12:66021995 T G 1.610474 3.4338e-07
12:66023581 G A 0.033480 -5.7261e-05
12:66025233 G C 0.569328 7.4198e-06
12:66028857 T C 0.024798 -3.1832e-05
12:66032188 G A 0.080488 -3.7927e-05
12:66032925 T C 0.089498 -2.6316e-05
12:66036250 C T 0.034509 -4.0366e-05
12:66036340 T G 0.072874 -1.0413e-04
12:66045755 G A 0.107155 3.5079e-05
12:66046302 G C 0.032075 -7.0601e-05
12:66049019 A G 0.096886 -3.3670e-05
12:66057852 A C 0.150233 1.1661e-06
12:66074273 G A 0.073630 4.3253e-06
12:66078299 A G 1.813210 2.8278e-05
12:66081782 T C 0.026745 1.1052e-05
12:66084163 G A 0.038053 -3.1100e-05
12:66090974 C T 0.051367 -3.0986e-05
12:66098877 G A 0.077165 -1.0755e-05
12:66106196 C A 0.104523 -4.2434e-05
12:66107157 A G 0.060637 2.6820e-06
12:66107437 G T 1.918236 -1.1234e-05
12:66112855 C T 0.110768 3.8706e-05
12:66114630 G A 1.847106 1.5573e-07
12:66114854 A G 0.201126 3.2844e-05
12:66117558 A G 1.739655 -7.0672e-06
12:66117678 G T 0.646349 -9.5967e-05
12:66120654 C T 0.281361 7.8451e-06
12:66122232 A G 0.130083 -2.0345e-05
12:66125067 T C 0.062283 1.8605e-05
12:66127948 C T 1.224986 -1.1600e-05
12:66129791 C T 0.024070 3.5119e-05
12:66130919 T C 0.137733 2.8651e-05
12:66134754 T G 0.064766 -1.5322e-04
12:66139696 A G 0.449277 1.2770e-05
12:66141225 A G 0.088505 3.1469e-05
12:66144768 G T 0.169152 2.0895e-05
12:66144882 C G 0.020198 1.0068e-04
12:66149074 G A 0.858067 5.4101e-06
12:66157864 T C 0.065704 -1.7135e-04
12:66159224 T C 0.041763 1.5616e-05
12:66160340 A C 0.332018 1.6067e-05
12:66160971 G A 0.938435 -9.0572e-06
12:66161344 A C 0.517486 -1.1991e-05
12:66162603 G A 0.108288 8.1830e-05
12:66162994 C T 1.679992 3.1117e-05
12:66169943 G C 0.144770 -6.3897e-05
12:66174894 C G 0.200863 -3.8732e-06
12:66175765 G A 0.043052 -1.5398e-05
12:66180277 A G 0.052052 -2.5909e-04
12:66184821 T C 0.058226 -6.8424e-05
12:66191529 T C 0.023885 -6.4517e-04
12:66194867 C A 0.107204 3.8821e-05
12:66197921 A G 0.050186 5.0458e-05
12:66198480 T C 0.038430 -6.7231e-06
12:66198810 T C 0.026024 -4.9918e-04
12:66224461 C A 0.050306 -1.7828e-05
12:66227257 T C 0.068924 -5.1502e-05
12:66231117 C T 0.143469 1.6655e-04
12:66233124 G A 0.037868 -5.7888e-06
12:66241372 T C 0.152158 2.9420e-05
12:66244001 A G 0.071144 -6.1202e-05
12:66250940 G T 1.720619 5.1480e-06
12:66264080 T C 0.027449 1.1567e-05
12:66265118 T C 0.127847 7.1187e-05
12:66272282 A G 0.089024 -4.1783e-06
12:66282644 T C 0.021678 -9.7351e-05
12:66297811 T C 0.285772 -2.9679e-05
12:66302289 T C 0.081001 8.8894e-05
12:66309937 T C 0.059521 -7.4438e-05
12:66309998 T C 0.197319 -9.7415e-06
12:66324879 T C 0.054110 5.3476e-05
12:66329978 A C 0.049313 4.9603e-04
12:66333545 T C 0.055188 -4.1329e-06
12:66337026 G A 0.031558 2.1046e-05
12:66338582 T C 0.072014 -6.4634e-05
12:66342117 A G 0.211892 5.8658e-05
12:66343400 C G 1.023499 3.6006e-05
12:66344706 G A 0.091186 2.0881e-04
12:66346714 C T 0.341956 -8.1874e-05
12:66351826 C T 1.018939 3.4504e-05
12:66358347 T C 0.984190 8.1616e-05
12:66358571 A C 0.121229 -3.9570e-06
12:66359752 A C 1.031175 7.3641e-05
12:66360274 C T 0.370753 5.7019e-05
12:66361242 T C 0.066515 1.7877e-04
12:66364509 C T 0.403054 -4.6046e-06
12:66370461 T G 0.029695 -2.0310e-05
12:66382001 T C 0.068196 -1.4490e-05
12:66383738 G A 0.388731 6.9945e-07
12:66383817 C T 0.203122 8.9262e-05
12:66384885 A G 0.456963 -4.0990e-05
12:66392634 C T 0.040617 3.1305e-05
12:66394594 G T 0.073679 1.1011e-04
12:66394664 T C 1.224054 -9.5297e-05
12:66394892 C T 0.063321 1.4084e-07
12:66396059 A G 0.093591 -8.1494e-06
12:66401444 G A 0.265165 4.8012e-05
12:66401521 A C 0.581600 -7.3421e-06
12:66407417 T G 0.407712 -3.3999e-04
12:66414727 G T 0.131846 1.0773e-04
12:66421161 C T 0.056976 1.0903e-05
12:66421294 G A 0.744355 1.4366e-05
12:66421373 C A 0.074769 8.2856e-05
12:66421922 G C 0.065279 -1.4390e-05
12:66422374 A G 0.620964 -3.4797e-05
12:66424265 T C 0.187144 -7.4144e-06
12:66424504 T C 1.747305 4.1309e-05
12:66446905 G T 0.555738 -8.6531e-06
12:66452879 T C 1.365592 -4.6798e-06
12:66453674 T C 0.423126 1.2588e-04
12:66453892 G A 0.037281 3.7448e-05
12:66454490 C T 0.574375 -8.7815e-06
12:66459794 G A 0.693582 -1.1637e-05
12:66464890 G A 1.290287 6.8071e-05
12:66474214 T C 0.054516 -4.3430e-05
12:66476863 G A 0.035489 -7.0488e-05
12:66482798 A G 0.059141 8.0056e-05
12:66496635 T G 0.036677 -2.6717e-05
12:66496869 G T 0.871880 4.3693e-05
12:66503272 C T 0.093374 1.2960e-05
12:66506631 C T 0.734955 6.8721e-05
12:66509650 T C 1.949288 -1.2015e-04
12:66512866 A C 0.118632 -3.1419e-07
12:66513304 C T 0.081001 -2.0582e-05
12:66525687 A C 0.093027 2.5874e-04
12:66535725 C T 0.026271 6.2418e-05
12:66537283 A C 0.345562 1.9507e-05
12:66538660 G T 0.094341 1.1794e-04
12:66543913 C A 0.033146 -5.7710e-06
12:66546100 G A 0.854016 6.7384e-05
12:66550554 C T 0.056346 -5.9985e-05
12:66553714 G A 0.121566 2.0334e-05
12:66560813 G T 0.059209 1.6028e-05
12:66573061 T C 0.137889 -1.3048e-05
12:66578300 C T 0.694912 3.0616e-05
12:66579559 T G 0.023752 1.7078e-05
12:66580877 G C 1.409653 -2.0106e-05
12:66597527 G A 0.034963 2.4392e-05
12:66600751 A G 0.102056 -2.9411e-06
12:66605054 T C 0.023038 -1.2054e-05
12:66618317 G A 1.328460 5.0721e-05
12:66618982 T G 0.069345 2.8810e-05
12:66633164 A G 0.106328 3.1013e-05
12:66635703 G T 0.181090 4.6558e-05
12:66636580 A G 0.136068 2.0751e-04
12:66637485 T C 0.084149 -1.0008e-05
12:66642423 G A 0.068907 -2.8804e-06
12:66642476 C G 0.186683 2.8187e-05
12:66644111 C T 0.179208 4.4009e-05
12:66646981 G A 0.132790 3.2284e-05
12:66647206 C T 0.460069 1.3491e-05
12:66649228 C T 0.026924 3.6107e-05
12:66650716 T C 0.066343 2.8444e-05
12:66653685 T C 0.160999 -1.3764e-05
12:66658421 C A 1.050595 -2.7810e-05
12:66658641 T G 0.444980 1.1021e-04
12:66663350 T C 0.123644 2.0122e-05
12:66664573 G A 1.024885 -3.4948e-05
12:66672379 T C 0.040783 2.4599e-04
12:66672422 C T 0.116513 -2.4448e-05
12:66673019 T C 0.049277 -1.0489e-04
12:66674549 T C 0.053688 -4.5020e-05
12:66675162 T G 0.489320 -9.6074e-06
12:66698895 C T 1.056681 -2.0514e-05
12:66702806 C T 0.052685 -2.5186e-05
12:66704225 G A 0.065610 -1.2457e-05
12:66708507 C G 0.024937 5.8679e-05
12:66713060 A C 1.470858 -6.9171e-05
12:66715573 A G 0.054925 3.9093e-05
12:66717202 T C 0.024080 8.0115e-05
12:66719795 C T 1.021587 -7.8172e-06
12:66725137 T C 0.075814 -1.5516e-04
12:66725202 T C 0.395443 3.6061e-05
12:66742183 G A 0.888784 1.1439e-05
12:66749835 A C 0.092514 -2.4750e-05
12:66756224 T C 0.049105 -2.0684e-04
12:66759999 C T 0.122018 -2.8121e-05
12:66762242 A G 0.149454 2.9377e-05
12:66770572 T C 0.023282 3.0223e-05
12:66773075 T C 0.024460 1.0129e-04
12:66822620 T C 1.261666 1.8231e-05
12:66825205 T C 0.389695 -1.6559e-05
12:66833383 G T 0.084682 1.0730e-05
12:66836183 C T 0.061108 1.3430e-05
12:66839047 C A 0.080816 5.5354e-05
12:66844882 A G 0.036041 1.4554e-04
12:66849578 A G 0.548006 8.1767e-06
12:66854780 T C 0.830010 -3.0098e-05
12:66855700 G A 0.465389 -3.1602e-06
12:66859604 A G 0.069839 3.1340e-05
12:66863855 T C 0.820912 -8.1210e-06
12:66864304 G A 0.060676 -7.3684e-06
12:66877068 T C 1.368844 -5.6754e-05
12:66887206 G C 0.260884 -4.4898e-07
12:66889425 T C 0.312722 5.3044e-05
12:66889555 G A 0.128444 -3.2192e-05
12:66892108 A G 0.068953 -4.1910e-05
12:66910150 T C 0.438637 -7.0961e-06
12:66910393 C A 0.257859 6.1252e-05
12:66914523 A G 0.925117 2.7230e-05
12:66928220 G A 0.035239 7.5125e-05
12:66935080 A G 1.233616 -4.1017e-05
12:66939316 G C 0.057758 -1.7760e-05
12:66940372 G T 0.058777 -2.5871e-05
12:66942060 A G 0.066346 1.4172e-06
12:66943456 A G 0.068537 -5.5040e-05
12:66962604 T C 0.098116 6.0535e-06
12:66964811 T C 0.824074 2.6263e-06
12:66964847 A G 0.300281 -5.5261e-06
12:66965303 C T 0.271407 -1.8996e-04
12:66966001 C T 0.131177 1.8306e-04
12:66983624 T C 0.034015 3.1144e-05
12:66986017 T C 0.535831 8.1855e-05
12:66992962 C A 0.206683 4.3427e-06
12:66993321 C T 0.118106 -1.0009e-04
12:66994814 A C 1.143229 -1.3576e-05
12:66997225 C T 0.096422 -9.5716e-05
12:66999728 G A 0.758594 -5.6895e-05
12:67021323 C T 0.499268 1.9089e-05
12:67021548 T G 0.054675 3.0394e-05
12:67024361 G T 1.420409 -4.9357e-05
12:67026369 C G 0.044275 7.6136e-06
12:67033763 T C 0.041516 -2.1902e-06
12:67040371 T C 0.023762 2.4639e-05
12:67041581 C T 0.052980 -9.6987e-05
12:67042889 C T 0.183301 -3.0971e-05
12:67044884 G A 0.100096 1.1168e-04
12:67045248 G A 1.171918 2.9324e-04
12:67049079 C A 0.102991 -3.1092e-05
12:67051044 T C 0.191817 -5.9698e-05
12:67051225 C T 0.224408 -1.9246e-05
12:67053882 C T 1.623876 -6.2529e-05
12:67056831 G T 0.627397 -9.7486e-06
12:67064405 C T 0.966757 -7.1209e-05
12:67064646 C T 0.498703 -9.9015e-05
12:67068708 A G 0.028108 4.7256e-05
12:67071424 C T 0.348730 4.4604e-05
12:67076401 T C 0.093189 -6.3246e-05
12:67076575 A C 0.263205 1.3413e-04
12:67076964 T C 0.085276 -5.6924e-05
12:67079445 T C 1.531859 1.9597e-05
12:67082433 C T 0.198332 1.7695e-04
12:67094843 C A 0.242987 -1.0447e-04
12:67095378 G A 0.143758 2.0867e-05
12:67095645 G A 0.029403 -6.9133e-05
12:67101940 A G 0.294886 3.3864e-05
12:67109324 A G 0.750243 -2.6361e-05
12:67117691 C A 0.392616 3.5867e-05
12:67125067 C T 0.740242 -1.8529e-05
12:67125818 T C 0.301375 4.4303e-05
12:67128208 A G 0.055395 -6.0794e-05
12:67130634 C T 0.300453 1.4940e-05
12:67136166 C T 1.095162 9.6383e-05
12:67136579 A G 0.132089 1.5826e-05
12:67137168 C A 0.040202 -1.6845e-05
12:67147444 A C 0.082903 -4.4374e-05
12:67149361 G A 1.230325 3.2203e-05
12:67149638 A G 0.324108 -3.0593e-05
12:67169731 C T 0.747643 -1.0710e-05
12:67169985 C T 0.071945 2.3136e-05
12:67176792 C T 0.056648 7.0920e-05
12:67178282 C T 0.686795 3.0034e-05
12:67180979 T C 0.070783 3.0345e-05
12:67188694 A G 0.095656 -7.6063e-06
12:67189993 A G 0.305419 -5.6459e-05
12:67192442 T C 0.759639 -1.0325e-05
12:67195537 T C 0.187501 2.0567e-04
12:67197631 C G 0.616794 -1.6446e-05
12:67206670 T C 0.616998 2.2310e-05
12:67207064 G A 0.974969 -8.5347e-05
12:67207137 A G 0.057869 -9.0968e-06
12:67207487 A G 0.083224 -6.2006e-06
12:67207489 G A 0.346497 9.7626e-05
12:67222055 G A 0.738727 2.4495e-05
12:67223309 T C 0.095763 4.8074e-05
12:67228197 G T 0.062925 -6.6022e-05
12:67231671 C T 0.678852 -1.5258e-05
12:67247520 T C 0.295045 -1.3015e-04
12:67248731 T C 0.025060 3.9905e-05
12:67253894 T C 0.472085 -5.8390e-06
12:67256513 T C 0.194917 3.8930e-05
12:67262772 G T 1.760545 -6.1930e-05
12:67264710 C T 0.029439 -1.9369e-05
12:67265481 A G 0.030812 6.1856e-05
12:67268100 G T 0.208725 1.4985e-05
12:67271855 T C 0.043474 6.9836e-05
12:67279249 G A 0.032490 2.6553e-05
12:67280830 C T 0.565251 3.1151e-06
12:67280966 T C 0.118889 7.4975e-05
12:67281458 C T 0.044408 8.0652e-05
12:67287082 G A 0.031247 1.8566e-05
12:67288719 A G 0.762904 1.5313e-05
12:67291373 A G 0.282361 -1.5210e-05
12:67294461 T G 0.135017 1.9054e-05
12:67295238 C T 0.357218 3.0564e-05
12:67302012 G A 0.096366 -7.3687e-05
12:67311876 C A 0.064461 2.6803e-04
12:67316133 A C 0.030416 2.6449e-05
12:67317131 G A 0.097843 3.6153e-05
12:67318990 G A 0.466080 -2.2158e-05
12:67325945 A G 0.134033 7.8311e-07
12:67330284 G A 0.056986 -7.4480e-05
12:67336839 T C 0.136672 -9.0037e-05
12:67340896 C T 0.892488 -3.9783e-06
12:67348491 C A 0.027787 1.5729e-05
12:67349831 C A 0.503971 3.2137e-06
12:67349903 A G 0.145319 2.7596e-05
12:67358128 G A 0.545588 -3.4588e-05
12:67365344 C T 0.700868 -2.1584e-06
12:67369920 T C 1.554735 1.2667e-05
12:67370454 T C 0.265116 -3.3692e-05
12:67370814 T C 0.028663 -1.9464e-05
12:67381992 G A 0.976007 1.7345e-05
12:67383974 C T 1.241896 -4.3668e-06
12:67390890 G T 0.214768 3.8121e-05
12:67393087 G T 0.162145 1.6712e-05
12:67401598 T C 0.054120 3.7607e-05
12:67404050 G T 0.741012 -5.7174e-06
12:67410914 C T 0.042487 5.0123e-05
12:67411355 A C 0.064775 -6.3095e-06
12:67413097 T G 0.244931 3.9048e-05
12:67418307 T C 0.244467 -1.9044e-05
12:67425535 G A 1.160522 1.1263e-05
12:67432707 C G 0.098414 1.0108e-04
12:67434448 T G 0.589669 6.3533e-06
12:67437499 A G 1.897330 1.9760e-06
12:67439473 G A 0.032487 9.1037e-06
12:67440573 A G 0.947662 -5.8712e-06
12:67441837 T C 0.080839 7.9418e-05
12:67442148 T C 0.547357 -7.8314e-05
12:67446262 A G 0.043412 5.9878e-05
12:67461802 C T 1.717016 -3.6159e-05
12:67463809 G A 0.043370 -3.3509e-05
12:67464997 C G 0.291189 -6.0366e-05
12:67469641 C A 0.038985 -1.4361e-05
12:67475906 A C 0.887200 -2.6394e-05
12:67502795 G A 0.080147 -3.1891e-05
12:67505630 C T 0.171768 -1.0206e-05
12:67510774 T C 0.068664 -1.6995e-05
12:67516396 G A 0.208942 4.4179e-06
12:67518234 G T 0.033613 -1.2308e-04
12:67527018 A C 1.596423 1.9735e-06
12:67536262 A G 1.895811 -2.8590e-05
12:67541756 G A 0.153599 2.6875e-05
12:67546209 G A 0.130226 3.3056e-05
12:67548425 A G 0.083445 4.8177e-05
12:67556177 G C 0.082010 2.1727e-04
12:67559688 A G 0.205018 4.9141e-05
12:67559774 G C 0.027784 -3.0950e-05
12:67561088 C T 0.045843 -2.3795e-05
12:67563288 G A 0.084461 -4.7119e-05
12:67580615 C T 0.041292 -3.2090e-05
12:67588663 A G 0.074620 -1.8800e-05
12:67593805 G A 0.061221 -2.3727e-06
12:67594911 G A 0.219819 -4.0991e-04
12:67610856 C G 0.041847 9.2450e-05
12:67612490 C T 0.074610 -3.8487e-06
12:67613547 G A 0.034041 -5.6052e-05
12:67615166 G A 0.021049 -9.0110e-06
12:67628831 T C 0.570379 -8.6366e-06
12:67633575 T C 0.021321 2.7457e-05
12:67634643 C T 0.285633 -1.0579e-05
12:67643972 T C 0.086662 -1.7455e-05
12:67647792 A G 0.054318 4.6652e-05
12:67680831 G A 0.239923 -1.2005e-04
12:67684435 C T 1.428585 -1.0052e-04
12:67684536 G A 0.108379 2.2207e-05
12:67686288 T G 0.168747 2.6085e-05
12:67687571 C T 1.313127 -4.8749e-05
12:67710907 G A 1.203632 -4.8935e-05
12:67712978 G A 0.109521 3.4036e-06
12:67717207 A G 0.019997 1.0494e-05
12:67740080 A G 0.151914 -3.3585e-05
12:67752363 G A 0.053681 5.9418e-05
12:67752404 C T 0.127302 2.2805e-05
12:67754686 C G 0.061903 2.9082e-05
12:67763640 C A 0.030968 4.0038e-05
12:67782935 A G 0.207533 -1.4813e-04
12:67786427 C A 1.233990 5.0906e-06
12:67798611 T C 0.303692 1.4598e-04
12:67805364 G A 0.099262 -2.8255e-05
12:67806049 G T 1.545494 -2.7056e-05
12:67813257 C T 1.434658 -5.6435e-06
12:67821545 A G 0.086149 -9.5279e-06
12:67821985 C G 0.037264 -1.6238e-05
12:67826675 T C 0.101469 -2.8665e-05
12:67830272 C A 0.199059 -1.8657e-05
12:67834064 G A 0.020341 -4.5877e-05
12:67835661 C T 1.777854 -6.4153e-05
12:67836649 G T 0.044989 3.6871e-05
12:67837114 C T 1.165128 -7.7000e-05
12:67840389 G A 0.124221 4.2449e-05
12:67844820 A G 0.051315 -6.6766e-05
12:67848704 T C 0.071637 -8.6782e-06
12:67851214 G C 0.221941 1.0387e-05
12:67867814 A G 0.265356 3.2019e-06
12:67876992 A G 0.051890 -4.6586e-05
12:67877400 G A 0.207248 -1.1785e-05
12:67881144 G A 1.939350 -5.4092e-05
12:67890065 T C 0.035483 9.8357e-06
12:67891005 T C 0.034691 -5.8634e-05
12:67895384 G A 0.172739 -5.1166e-05
12:67895497 G A 0.062490 1.0094e-04
12:67901101 G C 0.136325 -1.8982e-05
12:67902064 T G 0.038069 -1.1846e-05
12:67903726 C T 0.693254 -3.6817e-05
12:67905703 A C 0.022006 -3.5067e-05
12:67907728 G A 0.158273 -4.9327e-05
12:67909115 A C 0.071488 -7.3134e-06
12:67909566 G A 0.158682 -3.2077e-05
12:67912485 G A 1.871978 3.2813e-05
12:67913920 C T 0.139976 3.9711e-05
12:67920625 G A 0.052214 -1.3704e-05
12:67928349 G T 0.961379 -1.5164e-04
12:67932602 T C 1.948224 6.2254e-06
12:67933276 G A 1.140392 -5.4040e-06
12:67941026 T C 0.035872 -1.6448e-05
12:67941572 G A 0.091465 9.7604e-05
12:67952804 G A 0.039326 -4.0995e-06
12:67953226 C T 0.055411 3.7418e-06
12:67953733 C A 0.091582 6.1183e-06
12:67955469 G A 0.481634 -1.9636e-05
12:67957017 G A 0.146286 4.4029e-05
12:67958700 A G 0.729755 6.8728e-06
12:67965540 A C 0.865873 2.3201e-05
12:67970833 T C 0.120486 3.4514e-05
12:67972962 G A 0.256956 -7.4752e-05
12:67975459 G A 0.160275 8.9771e-05
12:67975484 C T 0.198075 8.1690e-06
12:67977929 A G 0.038793 1.6201e-05
12:67978588 C T 0.190156 -5.3812e-06
12:67981002 A G 1.476155 1.5952e-05
12:67985161 A G 0.379860 8.6801e-06
12:67990156 A G 1.252474 5.6788e-06
12:67992142 G T 0.579045 3.4121e-05
12:67994408 G A 1.076486 -1.6689e-05
12:67999145 C T 0.129155 -7.2583e-05
12:68000883 A G 0.049212 7.8564e-05
12:68002302 C G 0.296324 -2.6886e-05
12:68002788 G A 0.963336 1.6366e-05
12:68007466 G A 0.087314 5.0719e-06
12:68010614 C T 0.839072 -2.0487e-05
12:68015373 G A 0.588348 -2.7263e-05
12:68023032 A G 1.071043 3.7156e-05
12:68024358 T C 1.967250 -3.6868e-06
12:68034080 A G 0.052539 4.3456e-05
12:68037298 A G 0.185985 1.1983e-04
12:68045403 A G 0.715679 -1.1821e-05
12:68046978 A C 0.463714 -9.5464e-05
12:68051420 A C 0.030997 -1.3064e-05
12:68057438 G A 0.641276 6.3472e-05
12:68062709 A C 0.161515 3.7465e-05
12:68065512 A C 0.615518 8.7580e-05
12:68069907 T C 0.074591 -1.3070e-04
12:68077966 C T 0.073688 3.8584e-04
12:68095320 T C 0.613515 8.3948e-05
12:68097233 A G 0.026969 2.7416e-05
12:68110089 G A 0.061539 -1.1373e-05
12:68117741 C T 0.227021 2.3750e-05
12:68119830 T C 0.261293 -5.0957e-05
12:68125847 C A 0.984670 -7.9041e-05
12:68137674 G A 0.094078 -4.2936e-05
12:68137978 G A 0.769087 1.3887e-04
12:68146691 C T 0.028481 -2.9420e-05
12:68147533 A G 0.026443 3.4347e-05
12:68148140 C T 1.698564 -1.3172e-06
12:68148870 T G 0.529434 -4.1373e-05
12:68155926 A G 0.874737 -8.3613e-05
12:68177989 G A 0.257489 -6.5784e-05
12:68179449 A G 0.641818 -2.2333e-05
12:68182924 G A 0.055067 -4.9590e-05
12:68185285 C T 0.088125 -7.6646e-06
12:68189227 T C 0.377812 -2.2911e-05
12:68192121 T C 0.355955 -1.1599e-04
12:68192554 G A 0.044434 1.0676e-05
12:68198021 C T 1.891163 -1.4225e-04
12:68198742 G T 0.311443 -5.6490e-05
12:68205038 G A 0.315029 1.5906e-05
12:68206219 A G 0.053623 7.0351e-05
12:68212151 G A 1.291744 -3.7703e-04
12:68212539 C T 0.247206 7.8184e-05
12:68214072 A C 0.039033 -3.0735e-05
12:68223565 T C 0.059988 -2.6565e-07
12:68225100 T C 0.041409 2.1344e-05
12:68225876 A G 0.096022 3.1398e-04
12:68226415 T C 0.028900 -6.8153e-05
12:68236475 T C 0.089567 1.3665e-05
12:68255925 T C 0.036245 2.2081e-04
12:68264416 G A 1.516448 -4.6494e-07
12:68271652 G A 0.068472 1.5257e-05
12:68273781 A G 0.147085 -8.5190e-05
12:68275095 C G 0.041611 7.9160e-06
12:68275196 A G 0.139246 5.3380e-05
12:68283045 C T 0.121274 -1.0988e-05
12:68287973 G A 0.572755 -2.0857e-05
12:68290218 G A 0.232305 3.3377e-05
12:68293351 C T 0.979471 -4.4047e-06
12:68312016 G A 1.606709 -8.2560e-06
12:68313509 T G 0.072419 3.5950e-05
12:68319584 T C 0.074324 4.0752e-05
12:68327718 C T 1.073065 -3.1437e-05
12:68337584 C T 0.528275 -2.1916e-05
12:68346411 T C 0.297928 -1.9105e-05
12:68353383 T C 0.520447 4.3670e-06
12:68359186 T C 0.126065 -3.2725e-05
12:68385788 G T 0.055188 3.2782e-05
12:68401642 A G 0.461345 -6.4347e-06
12:68404010 T C 0.024314 -1.3487e-05
12:68406452 T C 0.623330 -9.2407e-06
12:68414710 T C 1.143063 1.8525e-05
12:68425985 T C 0.064337 -1.2867e-05
12:68430172 C T 0.038069 8.1410e-05
12:68435226 A G 0.022230 1.3309e-05
12:68441908 C G 0.101021 8.9011e-06
12:68443992 A G 0.057164 2.4698e-05
12:68444971 A G 0.245979 -3.5136e-05
12:68457881 C T 0.356082 3.9274e-05
12:68461697 A G 0.342540 -5.8071e-05
12:68464137 C A 1.303747 -2.3456e-05
12:68465757 C A 0.105831 -2.4217e-05
12:68466994 C T 1.157403 -6.4648e-05
12:68467170 T C 0.402389 -4.0576e-07
12:68483505 T C 1.563414 1.8481e-05
12:68495027 G A 1.634298 2.0828e-05
12:68500075 A G 0.784703 -2.5760e-05
12:68504592 A G 0.816628 -3.6887e-05
12:68507822 T G 1.439423 3.7992e-05
12:68508655 A T 0.114851 4.3274e-05
12:68508990 A G 1.520096 3.6997e-05
12:68516129 G A 0.150869 -8.0831e-05
12:68528951 T C 0.130061 7.4514e-06
12:68530076 G A 0.182512 2.1910e-04
12:68532077 C T 0.265545 1.5169e-05
12:68533991 A G 0.072679 -1.1978e-04
12:68534520 G A 1.404372 9.9730e-05
12:68539733 A G 0.064714 1.1496e-04
12:68552208 A G 0.027089 8.0685e-05
12:68571070 A G 0.061085 -7.4974e-05
12:68571378 T C 1.228128 1.5130e-04
12:68579123 A C 0.946104 1.1525e-04
12:68585466 G A 0.266106 1.5144e-05
12:68586260 C T 0.177361 -4.4858e-05
12:68596661 C T 0.119830 2.0685e-05
12:68621312 C T 0.831438 2.7263e-05
12:68621761 A G 0.241266 3.1803e-05
12:68631620 C T 0.960068 7.7937e-05
12:68634249 C T 0.080586 -1.2097e-04
12:68643907 G C 0.046940 2.5583e-05
12:68645975 G T 0.667122 8.5148e-05
12:68650108 G A 0.317818 -1.9650e-05
12:68651380 T C 0.039637 6.3742e-06
12:68652776 A G 0.398861 3.6719e-04
12:68653771 G C 0.048563 1.5780e-05
12:68653819 A G 0.048946 8.7289e-06
12:68658270 T C 1.920025 1.7677e-04
12:68660758 G A 0.036748 1.5591e-04
12:68661012 C T 1.522069 -5.5445e-05
12:68661923 A G 1.164352 -1.9681e-05
12:68670103 G A 0.454438 3.8943e-04
12:68707287 A G 0.616005 7.4220e-05
12:68708604 C T 0.078716 2.4762e-05
12:68709892 T C 0.422539 2.9719e-05
12:68713245 A G 0.030867 -4.2263e-05
12:68718493 T C 0.164699 -5.6445e-05
12:68719216 A G 1.424960 1.4523e-04
12:68720627 A G 1.422052 1.6029e-04
12:68730879 A G 0.311099 -7.4448e-06
12:68732601 A G 0.037307 -5.8650e-05
12:68742411 G A 0.598140 1.1377e-04
12:68744537 T C 0.311534 -1.8157e-05
12:68744717 G T 0.086074 1.3216e-05
12:68746535 C G 0.105269 -6.6009e-05
12:68747395 A G 0.941583 -2.6575e-05
12:68748461 T G 0.042341 2.6578e-05
12:68748875 A G 0.967140 -4.0283e-05
12:68752689 G A 0.048021 2.1502e-06
12:68753446 G A 0.183515 8.6681e-05
12:68754727 A G 0.254529 6.9949e-05
12:68757839 G A 0.951187 -3.5149e-05
12:68762014 A C 1.275801 1.2432e-05
12:68763915 G A 0.049014 -1.3759e-04
12:68764968 G A 0.033733 1.4541e-05
12:68765236 T G 0.370035 -1.0992e-04
12:68767127 T G 1.412824 -8.6665e-06
12:68768394 A G 0.023902 -1.8712e-05
12:68769142 T C 0.044791 -8.3841e-07
12:68770022 T C 0.147282 2.3272e-05
12:68770085 A C 0.119632 2.4167e-05
12:68777228 C A 0.721956 -3.0735e-05
12:68779413 A G 0.100774 -2.7990e-05
12:68783720 C T 0.332206 -1.4009e-05
12:68783819 G A 0.327477 -3.8256e-05
12:68785032 G A 0.036508 -3.2565e-05
12:68787898 C T 0.217774 -1.0822e-05
12:68789790 A G 0.042149 -9.6094e-06
12:68791434 A C 0.359973 -3.9610e-05
12:68794723 G T 0.434879 1.2272e-05
12:68796448 C T 0.384644 -3.2148e-04
12:68797200 G A 0.510352 -7.0307e-06
12:68797785 A G 1.482160 -1.9815e-05
12:68799107 G C 0.148818 1.4131e-04
12:68805998 T C 0.373619 2.7561e-05
12:68807734 T C 1.532018 1.1671e-05
12:68808740 A G 0.020189 2.3032e-06
12:68816477 A G 0.469917 -1.6990e-05
12:68817323 A G 1.495282 -4.9590e-07
12:68820602 A C 0.024788 1.7248e-05
12:68823115 C T 0.597124 -8.2048e-06
12:68825733 G A 0.597218 9.0465e-06
12:68828132 A G 0.066239 -4.3235e-05
12:68828773 G A 0.718551 1.5794e-05
12:68833210 C A 0.060692 -7.8793e-05
12:68834912 C A 0.158075 -5.7793e-05
12:68836288 T C 0.095467 3.9928e-06
12:68841671 G A 0.675074 9.7207e-05
12:68843244 A G 0.079378 1.0037e-04
12:68844809 T G 0.163755 -1.4104e-04
12:68850924 G A 0.153693 -2.5079e-05
12:68860439 A G 0.050348 8.6181e-05
12:68860642 A C 0.053662 -1.6037e-06
12:68861136 A G 0.145195 1.4389e-04
12:68862068 A C 0.040572 7.6451e-05
12:68875086 C T 0.048271 -9.3656e-06
12:68875178 T C 1.164495 1.2117e-05
12:68882906 C T 0.048991 -4.1001e-05
12:68883445 C T 0.077148 -4.0966e-05
12:68883891 C T 0.945351 -6.8389e-05
12:68886066 T C 0.031422 7.6137e-05
12:68886290 C T 0.582421 -7.3548e-06
12:68886663 T C 0.154959 -7.9543e-06
12:68886956 C T 0.239475 -7.8606e-06
12:68892511 A G 0.061520 1.0242e-04
12:68893437 C T 1.974310 -2.8353e-05
12:68893978 G A 0.698694 5.1319e-05
12:68894272 T C 0.071764 9.3541e-05
12:68898870 T C 0.081640 -1.5309e-04
12:68905940 T C 0.231179 5.1324e-05
12:68910449 A G 0.318240 -2.9737e-05
12:68917876 T C 0.101865 -4.2511e-04
12:68918509 T C 0.085042 3.8908e-05
12:68925283 G A 0.281410 -1.9161e-05
12:68926640 C T 0.440513 -7.7991e-05
12:68942186 G A 0.028365 2.7446e-05
12:68944212 A G 0.084016 6.2252e-05
12:68950671 A G 0.212873 -2.0506e-05
12:68953903 A G 0.601957 -2.3395e-05
12:68954208 G A 0.022220 3.7588e-05
12:68976594 T C 0.069706 -2.3610e-05
12:68989650 G C 0.033415 -3.4579e-05
12:69012463 C G 0.066645 -5.9157e-05
12:69013891 C G 0.077765 -6.3719e-05
12:69016007 G A 0.027313 9.1316e-06
12:69019993 G A 0.401259 1.4864e-05
12:69027873 T C 0.189889 7.9205e-05
12:69031631 T C 0.028790 -4.1563e-05
12:69031913 A G 0.229656 -5.1995e-06
12:69045868 G T 0.053805 -8.2670e-05
12:69062731 G A 0.192720 -4.8441e-05
12:69064080 G A 0.033697 -1.7112e-05
12:69064978 T C 0.639501 -1.6027e-05
12:69080770 C T 0.044090 6.6710e-05
12:69082805 A G 0.529885 3.4085e-05
12:69090684 G A 0.047498 2.0181e-05
12:69102069 T G 0.455223 -1.6945e-05
12:69115255 G A 0.107532 2.1496e-05
12:69117954 G A 0.076590 -1.3384e-04
12:69119253 C A 0.321884 -1.8535e-05
12:69120641 A G 0.585427 4.9000e-05
12:69125513 T G 0.537886 4.6766e-05
12:69133950 A G 1.067203 2.8559e-05
12:69140339 C G 0.048978 -1.0160e-04
12:69148522 T C 0.153888 7.0108e-05
12:69154130 C T 0.541148 -1.0965e-05
12:69154381 G A 0.048459 9.7155e-06
12:69157700 G A 0.694526 -5.7000e-05
12:69163852 G A 0.460689 6.0866e-05
12:69166455 A G 0.095068 -2.1206e-05
12:69174716 T C 0.065081 -6.3066e-07
12:69175249 A G 0.788913 -6.2845e-05
12:69177509 G A 0.056119 -1.0047e-04
12:69181223 G A 1.914156 -7.9475e-06
12:69188466 A G 0.109859 2.8295e-06
12:69190475 C T 0.192395 -3.0098e-05
12:69194834 T G 0.814817 -2.8410e-05
12:69202015 G T 0.055798 1.8183e-05
12:69202556 C G 0.075457 -8.9055e-06
12:69207162 A G 1.678417 -4.5657e-05
12:69212954 G C 0.152703 2.3889e-05
12:69218038 G T 0.744712 -2.9667e-05
12:69222464 G C 0.849258 -2.5449e-05
12:69222809 T C 0.042977 1.1432e-04
12:69224892 G T 0.128804 4.8803e-06
12:69242478 A C 0.029157 -6.1050e-05
12:69246233 T C 0.052932 -1.9034e-04
12:69247229 C A 0.042844 -1.4852e-04
12:69250481 C T 0.401224 -6.1673e-05
12:69252230 G A 0.114377 -3.2803e-05
12:69257437 G A 0.041049 -3.8409e-05
12:69257442 A C 1.073653 -8.2064e-05
12:69259748 A G 0.025450 1.7900e-05
12:69263979 G A 0.039932 3.9292e-05
12:69265196 T C 1.169772 -7.1052e-05
12:69265245 A G 0.046099 -5.5501e-05
12:69266512 C T 0.121716 -5.6094e-05
12:69266885 C T 0.031714 5.0719e-05
12:69271886 A G 0.044324 5.3304e-05
12:69281575 C A 0.248001 -3.8380e-05
12:69281706 T C 0.026407 2.7846e-05
12:69284934 T C 0.021844 -2.0704e-05
12:69287635 T G 0.175673 4.1698e-05
12:69288155 A G 0.020870 4.9091e-07
12:69292505 C T 0.024976 1.6206e-05
12:69294596 G A 0.205690 -5.9180e-05
12:69299466 A G 0.051442 -5.8605e-05
12:69300551 A G 0.050329 -1.5357e-05
12:69300902 A C 0.172619 6.2645e-06
12:69307467 A G 0.037342 6.1978e-05
12:69309445 T C 0.026781 -6.1721e-05
12:69310813 T C 0.039105 -8.9383e-05
12:69311813 G C 0.161528 2.8220e-05
12:69318788 T G 0.277888 7.5913e-06
12:69322397 G T 0.146069 -2.3511e-05
12:69326547 T C 0.029669 -3.3244e-05
12:69338638 C G 0.073886 -1.4726e-05
12:69344284 C G 0.308405 3.0365e-04
12:69351390 T G 0.961061 1.6066e-05
12:69353069 A C 0.670228 -1.5507e-06
12:69354198 C T 0.027709 -4.5587e-06
12:69354646 T C 0.362593 -1.1542e-05
12:69357989 C T 1.719522 -5.0331e-07
12:69363349 G T 0.035061 5.7675e-06
12:69370438 C T 0.139463 1.3432e-05
12:69370756 T C 0.467408 2.3187e-05
12:69373492 C T 0.038881 -2.9411e-05
12:69374437 T G 0.110761 6.6097e-05
12:69376052 C T 0.776050 -1.3674e-05
12:69376419 G A 0.135101 -1.8322e-05
12:69395011 C T 1.886382 -6.4359e-06
12:69399407 G A 0.691326 1.8532e-05
12:69405013 A G 1.461332 -3.8501e-05
12:69405820 C A 0.565543 2.2810e-05
12:69418956 A G 0.194158 2.5891e-05
12:69422029 G C 1.519586 -4.3588e-05
12:69424469 A G 0.033013 1.4560e-04
12:69424500 T C 1.614158 -8.9687e-05
12:69426303 A G 0.195316 -5.0370e-05
12:69427008 G A 0.035492 -2.9887e-05
12:69438548 G A 0.731998 -4.4599e-05
12:69448900 G A 0.296486 5.2678e-05
12:69449211 C T 0.027040 -4.0991e-05
12:69453248 C T 0.474964 1.2584e-05
12:69455786 T G 0.143842 -3.4321e-05
12:69464580 G A 0.214775 1.0593e-05
12:69469397 A G 0.128912 -4.1463e-05
12:69481381 C T 0.059917 -2.4122e-06
12:69481394 C A 1.582934 -1.2947e-05
12:69481502 C G 0.144212 -5.5657e-06
12:69482190 T C 0.735559 2.1848e-05
12:69491649 C T 0.234022 4.3354e-05
12:69492467 T C 0.403908 1.3772e-05
12:69495486 C G 0.376540 1.4998e-05
12:69496820 C G 0.263844 1.7011e-05
12:69500340 T G 0.162551 1.6017e-04
12:69501761 A G 0.187007 1.1694e-05
12:69504083 T C 0.343037 -8.5671e-06
12:69504996 G A 0.139720 8.6555e-05
12:69505065 G T 0.247135 -2.5182e-05
12:69506084 G A 0.032701 1.2797e-05
12:69508022 A C 1.492153 5.5238e-06
12:69511410 T C 0.222071 1.3458e-05
12:69514618 G T 0.040400 -4.6790e-05
12:69516642 A G 0.938681 5.3417e-05
12:69518424 C G 0.156556 3.0579e-05
12:69518869 A G 0.178150 8.7145e-05
12:69522126 A G 1.672052 -5.2491e-05
12:69522709 C A 0.878258 -2.5710e-06
12:69523552 G A 0.079725 1.2151e-05
12:69523839 C T 0.109216 -2.6764e-05
12:69523923 T C 1.191185 -8.2853e-05
12:69524894 A G 1.151125 2.5413e-05
12:69530618 A G 0.062202 3.6622e-05
12:69532655 C T 0.531700 1.3764e-04
12:69534892 T G 0.227258 -3.7173e-05
12:69538337 A C 0.332540 2.2321e-05
12:69542724 T C 1.017413 4.2396e-06
12:69542942 C T 1.706776 -4.8351e-05
12:69544478 T G 0.064052 2.1128e-05
12:69544861 G A 0.131937 -4.1421e-05
12:69553281 C T 0.076811 -4.2939e-05
12:69565217 G A 1.431081 1.5359e-05
12:69570352 A G 0.223515 2.0644e-05
12:69570654 C T 0.955679 3.8895e-05
12:69586030 A G 0.056268 1.0131e-04
12:69587920 T C 0.621652 7.7480e-05
12:69597390 T C 0.381911 -6.3716e-05
12:69601845 T G 0.039884 -5.9465e-05
12:69604784 G A 0.533073 3.1038e-05
12:69605905 T C 0.106853 -3.6920e-05
12:69606218 T C 0.189263 1.4566e-05
12:69608090 A G 0.351499 -5.8198e-05
12:69614374 A G 0.315546 -7.4728e-05
12:69619392 G A 1.118116 -5.7058e-05
12:69643151 G A 0.051468 -1.5992e-05
12:69646914 A G 0.924027 -1.2241e-04
12:69648193 C T 0.039958 -2.8113e-05
12:69651700 G A 0.045807 9.6697e-06
12:69653146 C T 1.129350 -3.3561e-05
12:69671660 C T 0.209095 -2.9314e-06
12:69675887 C T 0.214995 2.1242e-04
12:69684114 T G 0.107892 2.0798e-05
12:69699035 A G 0.092280 -9.5607e-06
12:69705362 A G 0.909271 -7.0789e-05
12:69715572 T C 0.026320 -2.7798e-05
12:69717004 C T 0.035973 -2.1829e-04
12:69723566 A G 0.314283 -1.1417e-04
12:69725384 G A 0.038316 1.1772e-05
12:69727190 A G 1.469183 -2.1378e-04
12:69735338 G A 0.097882 -2.8744e-05
12:69744014 A C 0.123264 4.5990e-05
12:69747834 T C 1.033645 -1.9904e-05
12:69749623 A G 0.358526 -3.3559e-04
12:69752758 A G 0.037696 -9.8916e-05
12:69752775 T C 1.020925 3.4891e-06
12:69761604 G A 0.076678 -5.3980e-05
12:69762987 G A 0.082488 1.5701e-04
12:69771911 A C 0.942115 -2.0149e-05
12:69785576 C A 0.064418 -2.6094e-05
12:69790306 G A 0.048339 -3.5496e-05
12:69794086 G C 1.195511 -5.2129e-04
12:69799895 G A 0.096993 -7.9322e-05
12:69802123 C T 1.952537 -8.4284e-06
12:69802569 C T 0.041026 7.2402e-05
12:69804612 C A 0.222629 1.0500e-05
12:69805480 T C 0.124660 2.4659e-05
12:69806611 A G 0.786095 2.7401e-05
12:69810503 A G 0.067314 5.3270e-05
12:69811369 C A 0.596413 -3.1091e-05
12:69814495 A G 0.248748 -1.0348e-04
12:69824024 T C 0.118580 1.5815e-05
12:69827658 T G 0.689099 1.9190e-05
12:69829535 T C 0.029764 -1.9621e-04
12:69831238 G T 0.051007 8.0030e-05
12:69831702 A C 0.218037 -1.4152e-06
12:69834963 C T 0.266515 -4.2007e-05
12:69836625 C T 0.353482 4.6190e-05
12:69837203 G A 0.025083 -1.1922e-04
12:69850258 A G 0.146179 8.1957e-05
12:69851374 G A 0.491868 -1.6642e-05
12:69859081 A G 0.049102 1.0192e-05
12:69860696 T G 0.469333 8.1385e-05
12:69869636 T G 0.049978 3.0187e-04
12:69869704 T C 0.089190 2.7202e-05
12:69869906 G A 0.281011 2.2840e-04
12:69882045 G A 0.031481 1.9113e-05
12:69889376 C T 0.055476 2.9339e-05
12:69890294 G A 0.066074 -6.0556e-05
12:69892526 C G 0.042351 -2.0684e-05
12:69895491 A G 0.088979 -1.4814e-04
12:69904574 G A 0.061893 8.4011e-06
12:69926000 A G 0.025599 -1.6984e-05
12:69928372 A G 0.022636 -6.9565e-05
12:69928994 A G 0.042221 -1.9650e-05
12:69931627 C T 0.052886 -5.8347e-05
12:69931759 A G 1.018335 3.3467e-05
12:69938072 G A 0.038001 8.5396e-05
12:69970100 A G 0.331953 -1.5039e-05
12:69982129 C G 0.697236 -1.7432e-05
12:70000236 T C 0.095837 -3.6932e-05
12:70002488 G A 0.399867 -1.7588e-05
12:70005011 G T 0.113027 1.8035e-06
12:70006319 T C 0.187108 3.6807e-05
12:70006501 A G 0.043149 -1.1755e-05
12:70011856 T C 0.407092 5.3913e-05
12:70023791 C A 0.971957 -3.0064e-05
12:70024023 C T 0.538779 -3.1265e-05
12:70037520 A G 0.187374 -2.4160e-05
12:70038508 A G 0.919551 -7.4223e-05
12:70042627 A G 0.058037 -1.0932e-05
12:70048829 C T 0.061173 -1.1511e-04
12:70049122 A G 0.027342 -1.2102e-04
12:70049760 T C 0.310674 2.8798e-04
12:70054910 G A 0.193508 -3.4106e-05
12:70058699 A C 0.171366 2.2301e-05
12:70065214 G T 0.028722 -7.2731e-06
12:70068379 T C 0.132290 2.2901e-06
12:70071897 C T 0.204372 -4.1681e-05
12:70072916 T G 1.014950 8.2494e-05
12:70077761 C T 0.081020 8.7408e-06
12:70077803 A G 1.381538 -5.6850e-05
12:70082758 A G 0.352683 -2.4069e-05
12:70097865 T C 0.933696 2.0305e-05
12:70099449 G A 0.132777 -2.1531e-05
12:70101362 A C 0.239588 6.2204e-05
12:70105557 T C 0.129041 -1.2228e-04
12:70106835 G A 0.458518 4.5517e-05
12:70108802 G C 0.072049 3.2776e-05
12:70112707 G A 0.222665 -3.8589e-05
12:70128750 T C 0.083692 5.3150e-05
12:70143711 G A 0.087171 2.8299e-05
12:70173867 T C 0.173297 6.2460e-06
12:70177488 C T 0.544280 -3.6908e-05
12:70180431 G A 0.042688 4.9184e-05
12:70184924 G A 0.142531 -4.9183e-05
12:70195029 G A 0.727928 5.1018e-05
12:70195293 G T 1.496970 -1.7345e-05
12:70195828 G T 0.330041 1.4924e-05
12:70196890 G A 0.057184 -1.1670e-04
12:70210092 A C 1.363576 1.5441e-05
12:70214084 C T 0.029575 1.5160e-04
12:70219930 A G 0.060231 -7.2516e-05
12:70226825 A G 0.089141 -6.4043e-05
12:70227718 G A 0.048865 -3.9145e-06
12:70234795 C T 0.684162 4.4470e-05
12:70258672 A G 1.062659 4.3275e-05
12:70259498 A G 1.701618 1.7079e-05
12:70264252 C T 0.637644 -2.4280e-05
12:70271386 A G 0.039179 1.0418e-06
12:70281783 A G 0.434178 5.3030e-06
12:70284128 C A 1.514513 -3.8391e-06
12:70285291 A G 0.042325 2.9116e-05
12:70289112 C T 0.673104 -1.0150e-06
12:70294576 G A 0.841241 -4.3163e-06
12:70301719 T C 0.111939 -1.5973e-04
12:70304153 C A 0.103708 5.2869e-05
12:70310509 T C 0.231052 -9.1999e-06
12:70312093 A G 0.023376 4.7612e-06
12:70313839 T C 0.099612 3.9019e-05
12:70314624 G A 0.024158 -3.8437e-06
12:70315884 A G 0.062331 2.4804e-05
12:70318610 G A 0.120129 3.4499e-06
12:70331827 T G 0.238410 -2.1421e-05
12:70339842 G T 0.084166 -9.7025e-05
12:70341563 A G 0.048550 9.7525e-06
12:70348180 C T 0.041695 -5.0518e-05
12:70351684 A C 0.660614 9.5199e-06
12:70362519 G T 0.282186 3.2907e-04
12:70364935 G T 0.172966 4.1613e-05
12:70366714 G A 0.175134 5.1220e-06
12:70369918 G A 0.834538 -4.2046e-05
12:70372452 A C 0.036768 -6.3510e-05
12:70373848 A G 1.804515 2.0836e-05
12:70374651 T C 0.316805 1.4091e-06
12:70383473 G A 0.621227 2.2520e-04
12:70390662 G A 0.151999 -1.8019e-05
12:70400605 C T 0.135374 2.9219e-04
12:70400825 T C 0.334056 -1.6027e-05
12:70421102 C G 0.292481 4.2325e-03
12:70427051 T C 0.115497 2.1492e-04
12:70427192 A C 1.740830 7.6082e-06
12:70429461 C A 0.125065 2.5053e-05
12:70433194 C T 0.574479 -2.4754e-05
12:70436663 C T 0.110654 -3.6295e-05
12:70442798 T C 0.045324 -3.0579e-05
12:70443928 C T 0.323939 4.0906e-05
12:70459305 T G 0.886804 -4.9392e-05
12:70469228 T C 1.588228 6.4189e-06
12:70470812 A C 0.047664 -2.2162e-05
12:70475889 T C 0.041273 7.7869e-06
12:70478769 T C 0.293611 1.6243e-04
12:70516162 A G 0.353904 1.7919e-05
12:70532023 A G 0.175900 -3.0231e-05
12:70555931 C T 0.028199 2.1070e-05
12:70561178 G A 0.873672 5.4647e-05
12:70562566 G A 0.024681 -2.4456e-06
12:70565783 C T 0.066168 -3.0280e-05
12:70582752 G T 0.236596 4.5735e-05
12:70592368 A G 0.296710 6.5639e-05
12:70601313 A G 0.047544 2.2227e-05
12:70627186 A G 1.825219 1.1093e-04
12:70627319 T G 0.394794 -2.3909e-05
12:70677633 G A 0.050595 3.8491e-06
12:70686150 A C 0.024856 -1.2518e-05
12:70690085 A G 0.271601 -2.3019e-05
12:70729843 A T 0.126305 -4.2739e-05
12:70732745 G T 0.020299 5.3915e-05
12:70735094 A G 0.282322 -3.7967e-05
12:70740194 A G 0.857745 2.7011e-05
12:70745094 T C 0.257911 7.1837e-05
12:70752162 A G 0.064214 2.8146e-06
12:70754039 A G 0.047222 -4.8498e-06
12:70767825 G A 0.171850 2.5510e-05
12:70774556 A G 0.587653 -8.3768e-06
12:70795615 T C 0.473351 6.6876e-05
12:70797917 C T 0.147458 3.1388e-05
12:70798343 C T 1.810873 4.7734e-05
12:70799121 G A 0.027547 -1.5638e-05
12:70803674 A G 0.268430 -2.0025e-05
12:70803751 G A 0.753920 -2.3708e-05
12:70804783 A C 0.026628 -2.8021e-05
12:70823988 C T 0.310388 -6.7470e-05
12:70828856 C T 0.249761 -3.5972e-05
12:70828893 G A 0.030747 -7.2442e-06
12:70829590 G A 0.045340 -5.2717e-05
12:70837122 G A 0.409510 4.5211e-04
12:70847461 T C 0.564251 -9.7249e-05
12:70850622 C T 1.701719 -2.5308e-05
12:70852913 T C 0.381769 8.7510e-06
12:70858756 C G 0.025362 3.4274e-05
12:70860278 T C 0.055674 5.6798e-06
12:70882727 C T 0.476191 4.8928e-05
12:70883074 G A 0.035304 8.4407e-06
12:70884496 A G 0.344202 -9.8877e-05
12:70894873 A G 0.291998 3.6708e-05
12:70903387 G A 0.060394 5.3575e-05
12:70912510 T C 1.900359 6.4542e-05
12:70914360 A G 0.028615 -2.1015e-04
12:70918185 G A 0.611380 2.4882e-05
12:70925864 G C 0.112478 -5.3740e-05
12:70930508 G A 1.956328 9.2822e-05
12:70931371 G T 0.088775 9.2245e-05
12:70937317 C T 0.100988 -6.8231e-05
12:70937443 C T 0.290829 -1.1838e-04
12:70939109 G A 0.044937 -1.6976e-05
12:70941195 C T 0.179961 8.3086e-05
12:70942409 T C 0.026106 -7.1759e-05
12:70944620 C T 1.441426 -1.6067e-04
12:70947539 C G 1.542424 5.1445e-05
12:70950744 G A 0.853026 -8.9486e-05
12:70951612 C T 0.060274 -9.5947e-05
12:70952982 G A 0.400010 -1.3489e-05
12:70953277 C T 0.438365 -1.1958e-04
12:70954547 A G 0.032036 5.3590e-05
12:70955933 A G 0.042519 -1.6788e-05
12:70956443 G A 1.931758 7.6250e-05
12:70957597 G A 0.052552 -2.4761e-05
12:70959075 T C 0.326558 3.3615e-05
12:70959257 A G 0.604570 2.3824e-05
12:70959841 G A 0.505850 1.1138e-05
12:70959910 C T 0.340119 7.2320e-07
12:70961479 C T 0.138665 7.4005e-06
12:70963619 A G 0.183781 -8.1068e-05
12:70968358 T C 0.196547 -8.1087e-05
12:70968723 C A 0.447924 8.0140e-05
12:70973106 C A 0.786011 1.9414e-05
12:70978590 G A 0.073831 -4.6179e-05
12:70979124 C T 0.055058 -5.9307e-05
12:70983895 C A 0.278541 3.1220e-05
12:70990054 C T 0.577728 5.3213e-05
12:70992617 C T 0.138941 -3.6086e-05
12:70996021 G T 0.368127 -3.3929e-05
12:70997093 C T 0.090498 -1.5246e-05
12:71002893 T C 0.796900 1.7425e-05
12:71004484 T C 0.235002 -2.7408e-05
12:71012665 A G 0.064133 -4.9719e-05
12:71015131 G A 1.090031 -1.3735e-05
12:71015199 G A 0.266833 -1.0002e-04
12:71015939 C T 0.507791 -5.4724e-06
12:71016157 T C 0.023376 -5.5436e-05
12:71016340 T C 0.146721 -3.7993e-05
12:71016506 G A 0.196426 1.9815e-06
12:71016832 C T 0.392801 2.0102e-05
12:71022883 G A 0.133420 1.8488e-05
12:71027516 A G 0.135864 1.8257e-05
12:71027553 A G 0.085870 7.0271e-05
12:71029431 T C 0.286376 3.7726e-05
12:71029733 T C 0.124666 7.4024e-05
12:71030476 G A 0.074217 1.6441e-05
12:71035873 C T 0.481439 1.6707e-05
12:71040136 C T 0.226300 -1.4783e-05
12:71040392 A G 0.387309 4.7787e-06
12:71043129 T G 0.068070 2.7793e-05
12:71048818 T C 0.038881 -5.8619e-05
12:71053213 G A 0.062205 1.1471e-04
12:71061143 C T 0.036735 -4.6907e-07
12:71061726 T C 1.642075 -4.4773e-04
12:71082881 A G 0.063510 1.5509e-04
12:71083507 T C 0.087863 2.1636e-04
12:71084299 C T 0.031558 2.3299e-05
12:71089908 T C 0.092913 3.0122e-05
12:71094166 T C 0.024194 1.2203e-04
12:71094955 T C 0.031484 3.8915e-05
12:71099936 G A 0.648456 5.5814e-05
12:71100447 A G 0.196839 1.6304e-05
12:71100640 C T 0.027862 -9.5016e-06
12:71112797 C T 0.059323 1.8068e-05
12:71113369 C T 1.704331 -4.1661e-05
12:71113555 A G 0.195845 -1.6882e-04
12:71115630 G T 0.029416 2.8432e-05
12:71116236 T G 0.112793 8.0057e-05
12:71116897 C T 0.207835 8.2426e-06
12:71131783 A G 1.698155 -3.3820e-06
12:71134744 A T 0.034226 6.8768e-05
12:71135421 T C 0.441078 3.1236e-05
12:71136329 A G 0.038842 -5.8474e-06
12:71139664 C T 1.561950 -1.9887e-05
12:71141993 A G 1.413551 -2.9763e-05
12:71143476 T C 1.686003 -3.4907e-05
12:71143758 G A 0.346805 8.6652e-07
12:71147706 T G 0.453506 -9.5376e-06
12:71151897 C T 0.662448 1.2716e-06
12:71153966 C T 0.055178 2.5734e-05
12:71167305 C A 0.140126 3.8220e-05
12:71167582 C T 0.169815 -1.1886e-05
12:71173005 T C 0.564053 7.9429e-05
12:71178920 A G 0.134212 3.6423e-05
12:71185839 T G 1.786975 3.1914e-05
12:71190236 C T 0.097418 -2.9188e-06
12:71191577 T C 0.066496 4.7100e-07
12:71192281 T C 1.566140 2.0177e-05
12:71201371 A G 0.072244 1.3075e-05
12:71203625 A G 0.021977 -3.1523e-05
12:71207160 G A 0.236469 -4.9382e-05
12:71208756 C T 0.073795 -3.4358e-05
12:71213477 C T 0.206560 -6.0758e-06
12:71217272 G T 0.160035 2.8182e-06
12:71227112 G A 0.596563 -2.3072e-05
12:71227623 C T 0.025934 2.6476e-05
12:71234643 G A 0.057628 -1.9528e-05
12:71239448 C T 0.093137 -2.7964e-05
12:71241816 T C 0.023808 -1.4568e-05
12:71246815 T C 0.443373 -3.4710e-06
12:71252997 T C 0.026235 7.4489e-06
12:71254856 T C 0.078521 8.2039e-06
12:71255264 C T 1.192603 -2.4307e-05
12:71263862 A G 0.035700 -4.5094e-05
12:71268787 C T 0.033243 3.7592e-06
12:71270770 T C 1.098843 -8.6588e-06
12:71276015 C T 0.101414 -3.2757e-05
12:71282122 G A 0.090836 -3.7569e-05
12:71282714 A C 0.512423 -1.3188e-05
12:71283013 G A 0.086006 1.2878e-04
12:71286693 C T 0.022506 -2.2023e-05
12:71287866 G A 0.701310 -2.0062e-04
12:71288687 A G 0.026099 1.0575e-04
12:71289175 G A 1.340742 -1.0818e-04
12:71290241 C A 0.075486 2.8205e-05
12:71298171 C T 0.133978 5.4140e-05
12:71301022 C T 0.028848 -1.1080e-04
12:71304679 A G 0.082049 7.1665e-06
12:71306136 A G 0.076016 -1.0246e-04
12:71309063 T G 1.043873 5.4165e-05
12:71319742 G A 0.283133 3.2544e-05
12:71319818 T C 0.060072 -3.8088e-05
12:71320774 C A 0.071231 4.8100e-05
12:71329718 T C 0.263331 6.2033e-05
12:71330746 T C 0.030461 -1.5618e-05
12:71345062 G A 0.076265 -3.9518e-06
12:71345646 G A 0.213957 -2.2949e-06
12:71346235 A C 0.935864 6.0665e-05
12:71360160 C T 0.044983 -2.7660e-05
12:71364341 G A 0.049842 3.3827e-05
12:71378617 G A 0.127610 -4.0008e-05
12:71382197 T G 0.092984 6.0236e-05
12:71387446 G A 0.101229 -8.2463e-05
12:71397904 C T 0.038222 1.2537e-05
12:71411855 T C 1.090832 9.0555e-05
12:71412069 G A 0.058488 6.4071e-06
12:71420344 A G 0.052419 2.2706e-05
12:71430926 G A 0.026573 -5.4065e-05
12:71437213 T C 0.073085 3.9360e-05
12:71446789 C T 0.673114 -7.9452e-06
12:71450144 C T 0.035736 -8.3720e-05
12:71464178 A G 0.040410 9.9112e-06
12:71464902 C T 0.024372 1.5089e-05
12:71474102 A G 0.144017 1.0719e-05
12:71474521 G A 0.044191 1.3684e-05
12:71477997 T C 0.061893 -3.2430e-05
12:71486001 G T 1.713033 -8.1407e-05
12:71507614 G C 0.042370 -2.0909e-04
12:71519546 C A 1.712855 -7.2744e-05
12:71520267 C G 0.829059 -2.9062e-05
12:71526593 A G 0.074328 -7.0134e-05
12:71529698 T C 0.069449 3.3659e-05
12:71533348 G A 0.061286 -1.1722e-04
12:71533534 G C 0.817365 -4.4096e-05
12:71537951 T C 0.028339 2.0286e-05
12:71548972 C T 0.056421 2.3309e-05
12:71577101 C G 0.996206 2.2488e-05
12:71581447 T C 0.049086 -1.5027e-04
12:71581808 G A 0.202772 -1.6036e-05
12:71592855 T C 0.061880 -8.2939e-06
12:71593171 T C 1.813132 -5.2887e-05
12:71622905 A G 1.319262 5.3038e-05
12:71630521 T G 0.086905 -1.2882e-04
12:71631943 A G 1.038112 1.3148e-04
12:71634794 G A 1.436388 2.2844e-05
12:71638895 C T 0.272059 1.5792e-05
12:71643059 A T 0.150723 -2.4549e-05
12:71650507 C T 0.067908 1.7082e-05
12:71654319 C T 0.130804 -4.2711e-05
12:71663102 T C 1.445421 -1.1936e-05
12:71667022 A G 0.879372 9.7536e-06
12:71673148 T G 0.654473 3.4304e-05
12:71676746 A G 0.479277 -3.1178e-06
12:71677968 T C 0.037865 1.7655e-05
12:71678645 A G 0.078787 1.0768e-04
12:71687644 T C 0.087395 5.1089e-05
12:71687844 C G 0.084987 6.4160e-05
12:71690766 C T 0.030069 -1.0411e-05
12:71690949 T C 0.072708 1.9227e-05
12:71697926 C T 0.223973 -2.5140e-06
12:71702210 C G 0.098363 -3.6385e-05
12:71719164 C A 1.431776 2.0575e-05
12:71721085 G A 0.185339 2.2979e-05
12:71724229 T C 0.097090 -1.2530e-05
12:71729330 C T 0.032253 -1.3446e-05
12:71729464 T G 0.082552 7.7515e-05
12:71736673 C A 1.097126 1.6118e-05
12:71739240 C T 0.224626 -6.4618e-07
12:71744246 T G 0.096100 6.2366e-07
12:71759824 A G 1.180574 5.7281e-06
12:71761106 A T 0.382427 1.9333e-05
12:71765568 G A 0.033168 -2.4482e-05
12:71768168 C T 0.289972 1.9688e-06
12:71769110 A C 0.331761 -2.8739e-06
12:71779471 A G 0.039494 -1.4597e-05
12:71790322 C T 0.785534 -4.9243e-06
12:71799023 C A 0.073377 1.9446e-05
12:71816963 C A 0.119379 9.3127e-06
12:71816987 T A 0.030685 -2.0125e-05
12:71820684 C T 1.121894 5.6653e-05
12:71823420 C T 0.041675 -2.1109e-05
12:71826988 T G 0.031867 -1.2353e-05
12:71830441 G A 0.081173 5.5133e-06
12:71841608 C G 0.125714 9.3121e-05
12:71855487 G A 0.148087 1.0497e-05
12:71855521 T C 1.573106 6.5165e-07
12:71858470 G C 0.179195 7.9596e-05
12:71874777 A G 0.024382 2.4973e-05
12:71875537 G T 0.230095 -6.0553e-06
12:71878585 A G 0.098278 1.7067e-04
12:71880434 A G 0.127763 3.0764e-05
12:71898821 A G 0.160697 -1.3213e-05
12:71911521 T C 1.185040 7.2203e-06
12:71912789 A C 0.111592 -7.0312e-06
12:71913184 A G 0.219043 -1.3734e-05
12:71913721 C G 0.051630 6.6156e-05
12:71914900 C T 0.114234 -9.4198e-05
12:71920906 C T 0.584537 1.2315e-05
12:71934790 T C 1.063721 1.1010e-05
12:71937646 G A 0.436112 2.1338e-05
12:71940285 G A 0.749038 6.4064e-06
12:71940948 A G 0.064467 3.2801e-05
12:71941490 C T 0.491842 -9.1278e-06
12:71943450 C T 0.159493 -2.6070e-05
12:71944888 G T 0.045859 -1.4220e-04
12:71952108 G A 0.325666 1.9540e-04
12:71961627 C T 1.973797 3.7256e-05
12:71965816 C T 0.280277 1.5966e-05
12:71971313 G A 0.153404 2.3907e-05
12:71972904 G T 0.022058 -2.6079e-05
12:71973733 A G 0.054142 4.6703e-06
12:71977787 C T 0.148532 1.6612e-05
12:71990855 A G 0.119411 -1.8083e-05
12:72008421 C T 0.149642 1.4817e-05
12:72009764 C T 0.060416 -1.2446e-04
12:72012865 A G 1.455181 -1.0016e-04
12:72012976 A G 0.075496 -5.5103e-06
12:72018028 G A 0.103871 7.4691e-05
12:72018964 G A 1.336565 -1.1840e-04
12:72022907 C T 0.026037 1.2293e-05
12:72025833 C T 0.033561 -6.3185e-05
12:72026160 C T 0.028621 -2.4805e-05
12:72059549 G A 0.519716 3.9125e-05
12:72074735 T G 0.193749 8.6189e-06
12:72088304 T C 0.452708 3.9159e-05
12:72098297 G A 0.288865 3.6645e-05
12:72111695 C T 0.195761 -1.2295e-05
12:72113306 G A 0.042451 -2.0170e-05
12:72125285 G A 0.190480 2.6448e-05
12:72125847 C A 0.312702 -1.3300e-05
12:72135468 C G 0.069216 3.3247e-05
12:72142608 A G 0.024139 2.0632e-05
12:72147960 C T 1.705312 1.0774e-05
12:72167490 G T 0.038771 -2.9843e-05
12:72168784 C T 1.777932 4.0461e-05
12:72171013 T C 0.277369 -1.9167e-05
12:72171700 G A 0.075016 -6.0099e-05
12:72176655 G A 0.117071 3.2967e-05
12:72179446 T C 0.039806 7.0027e-05
12:72181905 A G 0.584427 -2.6850e-06
12:72184120 A C 0.295441 -1.9446e-05
12:72193201 A G 0.131914 -2.8815e-05
12:72199960 G A 0.268703 -3.2105e-05
12:72200362 C T 0.201857 -8.9338e-05
12:72208657 A C 0.063792 -1.3744e-05
12:72225574 C T 0.022863 5.2031e-05
12:72230503 A G 0.204453 2.5790e-05
12:72232292 G A 0.159931 -2.5099e-05
12:72242534 G A 0.020202 3.5214e-05
12:72249133 C T 0.045583 4.2111e-05
12:72282676 C T 0.047810 -1.2312e-04
12:72288453 C T 0.086701 1.5176e-05
12:72302333 A G 0.493559 7.8810e-07
12:72303326 T G 0.244045 -3.5219e-05
12:72307616 G A 0.559613 -2.6142e-05
12:72307637 G C 0.159474 -2.2037e-05
12:72310074 A G 0.024528 6.5249e-06
12:72312268 A G 0.195034 2.3727e-05
12:72312858 G A 0.135143 2.1773e-06
12:72319474 C T 0.036450 -3.2208e-05
12:72322894 C G 0.290923 -2.3092e-05
12:72323834 G A 0.262098 1.0236e-06
12:72328745 C T 0.147487 1.2175e-04
12:72331362 C A 0.143271 -2.5651e-05
12:72336512 G A 0.963648 -6.4506e-05
12:72342519 A G 0.061588 -1.9963e-05
12:72346220 A G 0.211818 5.3969e-05
12:72346421 C A 0.030205 3.8239e-05
12:72351835 T C 1.113725 -2.0956e-05
12:72355504 G A 0.064149 -8.1063e-05
12:72366647 A G 0.056522 -3.1779e-05
12:72376338 G A 1.689115 -1.9859e-05
12:72383265 G A 0.501154 -5.3831e-06
12:72385892 G A 0.064191 -5.3166e-06
12:72388839 G T 1.139321 -4.2561e-06
12:72390394 G A 0.040718 -6.2365e-05
12:72390963 T C 0.080099 6.3841e-05
12:72396996 G C 0.798403 -5.7596e-05
12:72400851 C T 0.474727 4.4101e-06
12:72401694 G A 0.065386 4.2574e-05
12:72411276 C T 0.048988 8.8426e-07
12:72412510 T C 0.075009 3.7950e-05
12:72414171 A G 0.143475 3.9501e-05
12:72414717 T C 1.295363 -7.4854e-06
12:72426349 C G 0.087940 1.0530e-04
12:72426665 G A 0.065438 1.0770e-05
12:72433299 T C 0.021782 2.9401e-05
12:72452346 T C 0.029098 1.6183e-05
12:72457323 A G 0.071562 -1.3206e-05
12:72479664 T G 0.051831 5.2538e-05
12:72479806 G A 1.629134 -5.5052e-05
12:72480092 T G 0.167731 1.4300e-04
12:72483647 G A 0.427368 -7.9953e-07
12:72486166 T C 0.061361 -8.2193e-05
12:72494386 T G 0.153845 5.1274e-05
12:72502030 C G 0.092559 -2.6555e-05
12:72506056 T C 0.063922 2.0281e-05
12:72527291 G T 0.034486 2.5697e-05
12:72528792 A C 0.036625 4.9698e-05
12:72529727 G A 0.030685 -5.3841e-05
12:72532501 G A 0.092030 -5.1904e-05
12:72537316 A G 0.057940 -3.4244e-05
12:72541878 C T 0.037239 7.3760e-05
12:72563719 G A 0.089534 6.7353e-05
12:72579874 C T 0.074324 5.9101e-06
12:72592948 A G 0.053496 3.7939e-05
12:72598319 C G 0.138597 5.5534e-06
12:72605082 C T 0.104007 6.4376e-06
12:72613680 C T 1.524134 6.5674e-05
12:72615551 G C 0.592123 2.8661e-05
12:72617320 T C 0.748431 1.3312e-05
12:72619188 G A 0.215781 -3.1883e-05
12:72619751 A G 0.135565 -4.8849e-05
12:72625680 C A 0.135221 3.0025e-06
12:72625977 G A 0.020377 -3.3193e-05
12:72626141 T C 0.147870 1.5548e-05
12:72626699 T G 0.572476 2.8246e-05
12:72628899 T C 0.099661 3.3121e-05
12:72633773 C T 1.580204 1.3835e-05
12:72634762 T C 0.819215 1.4489e-04
12:72636001 A C 1.718162 3.5439e-06
12:72636602 G A 0.599549 -3.5469e-05
12:72637123 T C 0.023713 2.4468e-05
12:72645895 G A 1.107892 -3.7618e-05
12:72646307 G A 0.071491 -1.6412e-05
12:72649422 T C 0.025693 2.9232e-05
12:72653286 T C 0.020994 2.0570e-05
12:72659783 C T 1.094201 -1.9961e-05
12:72672823 T C 1.403255 1.1206e-04
12:72678560 G A 1.898548 4.4342e-05
12:72696106 A G 1.706672 -3.7979e-05
12:72696802 T C 0.143199 -2.4796e-05
12:72697070 A G 0.487152 1.6908e-05
12:72703314 G A 1.354446 -9.5909e-05
12:72716959 C A 0.056992 4.0032e-05
12:72717861 G T 1.959873 2.0083e-05
12:72721833 T C 0.523845 3.9071e-05
12:72724034 C T 0.206219 -6.1908e-05
12:72732588 A G 0.887041 -5.0885e-05
12:72736153 C T 0.111157 -3.1574e-05
12:72745155 T C 0.025258 3.3736e-05
12:72746128 G T 0.023233 6.0145e-05
12:72753848 A C 0.088937 -4.8558e-06
12:72759427 G A 0.048423 1.5616e-05
12:72773551 A G 0.086545 -5.9779e-05
12:72778789 G A 0.023574 4.5791e-05
12:72779908 T C 0.703786 1.9521e-05
12:72783417 C G 0.045593 -7.4875e-05
12:72783553 G A 0.134218 -2.4735e-05
12:72795520 G A 0.162706 2.1267e-05
12:72805770 G A 0.138172 3.5021e-05
12:72826630 A G 0.195015 1.5100e-05
12:72828415 G A 0.484626 6.7779e-05
12:72836785 A G 0.126500 9.6109e-05
12:72836959 T C 0.063273 4.0317e-05
12:72852225 T C 0.096116 -1.1070e-04
12:72852408 G T 0.068979 -2.2842e-05
12:72881050 C T 0.119171 8.7918e-05
12:72884276 T C 0.037365 4.1096e-07
12:72914797 A G 0.054551 -1.5210e-05
12:72915308 A G 0.102913 1.5805e-04
12:72918366 T C 0.046973 2.4659e-05
12:72934229 A G 0.474834 2.5768e-05
12:72937796 C T 0.118843 -1.8672e-05
12:72939734 G A 0.033688 4.2934e-06
12:72952965 A G 0.129480 4.4589e-05
12:72979345 G T 0.201798 5.2203e-06
12:72979401 C G 0.028095 -1.4434e-05
12:72982299 A G 0.034583 -7.5261e-07
12:72999144 T C 0.512105 2.7866e-05
12:73007246 A C 0.108869 -3.3125e-05
12:73027335 C T 0.069845 8.8114e-05
12:73027461 A G 0.136993 2.5574e-06
12:73049816 T C 0.171502 -6.2831e-06
12:73058186 A G 1.907658 1.9948e-05
12:73058900 T C 0.401165 -7.2786e-07
12:73065840 A C 1.829264 5.3025e-05
12:73067398 C T 1.965199 6.9557e-05
12:73067540 G A 0.219968 7.5374e-06
12:73068581 T C 0.583972 1.5042e-07
12:73074412 C A 0.570009 5.0496e-06
12:73075776 A G 0.055603 3.5779e-05
12:73109987 G T 0.133131 -4.6377e-05
12:73110448 G A 0.388432 2.1028e-05
12:73117963 G A 0.028884 -2.9151e-05
12:73120881 T A 0.109414 2.0245e-05
12:73120966 A G 0.142336 -9.8802e-05
12:73121323 T C 1.721333 -5.0207e-05
12:73125179 A G 0.696970 1.2348e-05
12:73133859 G A 0.034966 -5.1177e-05
12:73135101 G C 0.240965 1.9464e-05
12:73140752 A C 1.740587 4.9007e-05
12:73142057 C T 0.162430 -5.5244e-05
12:73150485 T G 0.039903 -4.6867e-05
12:73153191 G A 0.316902 3.6002e-07
12:73161710 A C 0.061939 -3.0463e-05
12:73187300 T C 0.076863 -4.0176e-06
12:73188412 T C 0.051234 4.5663e-05
12:73198603 T C 0.065545 2.9380e-05
12:73200980 T C 0.029858 1.4480e-05
12:73209259 A C 0.523033 -9.4788e-07
12:73210556 G A 0.118308 1.5386e-05
12:73214181 G A 0.430371 -3.6247e-06
12:73230389 G A 0.096876 -1.8624e-05
12:73232709 C T 0.106814 -2.7369e-05
12:73233116 G C 1.749402 1.6299e-05
12:73233247 A G 0.035950 -4.5892e-05
12:73242847 A G 0.333530 -1.2633e-05
12:73243996 C T 0.385917 -5.3772e-06
12:73254977 T C 0.056259 -3.3893e-06
12:73264371 C A 0.070660 -2.8224e-05
12:73267500 G A 0.118869 3.4495e-05
12:73276775 C T 0.094578 -4.1953e-05
12:73285150 G A 0.874260 -2.5233e-05
12:73285595 T C 0.114984 2.6308e-05
12:73290776 C T 0.365585 -8.7655e-06
12:73307582 G A 0.466879 -5.1100e-05
12:73353704 G C 0.093780 8.6567e-06
12:73357242 C T 0.385378 -2.4059e-05
12:73359351 G A 0.045054 -3.0674e-05
12:73381545 T C 0.056979 -2.1160e-05
12:73393555 G A 1.006777 -1.0740e-05
12:73397054 A G 0.219481 5.5941e-06
12:73413041 T G 0.372473 -1.2023e-05
12:73416766 G A 0.035262 2.9482e-05
12:73417263 T C 1.461549 -8.2757e-06
12:73435084 T C 0.446353 -1.3799e-05
12:73448995 G A 1.045882 2.3324e-06
12:73461275 A G 0.115055 -8.2991e-06
12:73497587 T C 0.060267 3.8299e-05
12:73505681 C T 0.345182 1.3311e-05
12:73515773 G A 0.061796 2.0883e-05
12:73526862 A G 0.083150 -2.7509e-06
12:73528954 T C 0.463971 -2.4463e-05
12:73538144 G C 0.077807 -8.0917e-06
12:73547492 T C 0.466158 -1.2836e-05
12:73567449 C A 0.665405 -3.8340e-06
12:73573711 A G 0.655924 6.9124e-06
12:73582975 T C 0.032766 4.7594e-05
12:73601132 T C 0.533235 -1.3223e-05
12:73606041 G A 0.051919 -1.1555e-05
12:73635696 A G 0.071075 -2.1066e-06
12:73638878 A C 0.039962 8.6312e-06
12:73640640 C T 0.566488 -1.4066e-05
12:73659931 A C 0.517237 9.2903e-06
12:73672701 A G 1.445593 2.0876e-05
12:73686297 C T 0.479511 5.4208e-05
12:73689447 T C 0.057044 -7.6595e-06
12:73715041 G A 0.973657 2.7724e-05
12:73733999 G A 0.148169 1.8516e-05
12:73745512 A G 0.164949 2.9290e-06
12:73765510 G T 1.198306 5.9984e-05
12:73769278 T C 0.040010 -2.0403e-07
12:73775970 T C 0.074350 -1.6290e-04
12:73780673 A G 0.067327 -8.4452e-05
12:73786042 A G 0.063727 -2.1180e-05
12:73794685 T C 0.066785 -8.1008e-05
12:73810676 T G 0.083705 -1.3005e-05
12:73813695 A G 0.026807 7.2917e-06
12:73816593 G A 1.770934 1.8034e-05
12:73828956 T C 1.196585 4.8920e-05
12:73832179 G A 0.052789 1.8303e-05
12:73832261 C T 0.125413 1.5539e-05
12:73833859 T G 0.100862 -6.0388e-05
12:73841813 G A 0.025281 -1.3061e-05
12:73844645 A G 0.022461 -8.6891e-06
12:73854918 G T 0.104153 3.5506e-05
12:73859313 A C 0.081024 5.5579e-05
12:73869966 C A 0.065642 -1.7868e-06
12:73882325 G A 0.064766 -5.9997e-05
12:73884281 C T 0.353797 -1.8576e-06
12:73898065 A G 0.030926 3.8831e-05
12:73937446 T C 0.023045 -4.3283e-05
12:73942103 C G 0.072075 1.0893e-06
12:73954653 G T 1.370395 9.5437e-05
12:73973865 C T 0.436453 -1.3258e-04
12:73991059 C A 0.146637 -5.1318e-05
12:73999162 A G 0.197494 -1.6416e-06
12:74006207 A G 1.799890 1.5737e-05
12:74020994 G A 0.031906 3.3747e-05
12:74028301 A C 0.062789 2.0445e-04
12:74031432 C T 0.459949 4.2162e-05
12:74040593 C T 0.061283 1.5018e-05
12:74046523 A G 0.136201 3.9917e-05
12:74051131 C T 1.153884 -9.3389e-06
12:74059286 T C 0.231247 9.3123e-06
12:74059375 C T 1.281965 3.2595e-07
12:74080525 A G 0.027316 5.9212e-05
12:74092376 A G 0.033032 2.2291e-05
12:74111731 C T 0.054915 -9.2439e-07
12:74112769 T C 0.692913 1.7093e-05
12:74115746 T C 0.496473 -2.0990e-05
12:74138796 T G 0.728081 -4.0050e-05
12:74139247 C A 0.076778 9.1822e-05
12:74159265 C T 0.822863 -5.9855e-05
12:74167815 G A 0.133680 1.9027e-05
12:74168530 A C 0.086814 -3.7006e-05
12:74236916 C T 0.942242 2.0019e-05
12:74245493 A C 0.023356 8.7415e-06
12:74245886 A G 0.034116 -2.4899e-05
12:74287141 G A 0.728366 -3.0647e-05
12:74308181 G A 0.098612 7.3222e-06
12:74326692 A G 0.089018 -3.7348e-05
12:74330629 T G 0.107652 -6.6753e-05
12:74343720 C T 0.041208 -1.1834e-04
12:74344186 A T 0.084821 -7.3819e-05
12:74348619 A C 0.136799 9.0128e-05
12:74353360 C T 0.037527 -5.7502e-05
12:74367834 T C 0.146056 5.7804e-06
12:74371073 C T 0.233493 3.5297e-05
12:74390715 T C 0.062150 1.8016e-04
12:74417627 G A 0.195979 5.2016e-05
12:74431440 T G 0.395589 1.3496e-05
12:74442420 A G 0.113098 1.1106e-04
12:74445607 T C 0.241578 -9.1656e-05
12:74479695 C T 0.029238 2.2263e-05
12:74510612 T C 0.032623 -4.1316e-05
12:74527873 A G 0.031756 1.1897e-05
12:74556291 G A 0.127503 1.4125e-05
12:74576059 C T 0.240741 7.9223e-05
12:74586210 G T 0.404232 -6.4656e-06
12:74586488 C T 0.050030 9.1607e-06
12:74597861 T C 0.028767 3.8169e-05
12:74610734 A G 0.046878 -7.9906e-06
12:74630509 A G 1.143605 -2.5792e-05
12:74652195 T C 0.056866 2.9112e-04
12:74657159 A G 1.810938 -1.6497e-05
12:74661059 C T 1.211227 3.5752e-05
12:74662427 G T 0.022626 4.4241e-06
12:74667003 A C 0.877554 -1.2634e-05
12:74667706 T C 0.134270 6.9811e-06
12:74680999 G A 0.093731 6.5740e-05
12:74705842 G A 0.125734 1.3877e-05
12:74709864 G T 0.041477 2.9163e-05
12:74714111 C T 0.090255 3.8866e-05
12:74715885 C G 0.085143 -5.6973e-05
12:74716943 T C 0.573745 7.3010e-06
12:74732024 A G 0.741365 -5.0653e-05
12:74753185 A T 0.060868 5.5637e-05
12:74761653 A G 0.116503 1.3210e-05
12:74763454 A G 0.034405 4.1506e-05
12:74780195 G A 0.057495 -2.4386e-05
12:74782520 A G 0.097285 -8.1063e-07
12:74783224 A C 0.497327 -3.3437e-05
12:74788593 A G 0.030692 1.2825e-05
12:74790320 C T 0.083825 -2.5993e-05
12:74815422 G C 0.056440 3.4313e-05
12:74817329 A C 0.501284 -5.3916e-05
12:74817723 G T 0.546711 9.3028e-05
12:74819118 T G 0.601366 -6.2153e-06
12:74832123 G C 0.030887 2.5441e-05
12:74845808 T C 0.035986 -9.9780e-05
12:74846642 C A 0.415031 -7.4441e-06
12:74846812 A G 0.036888 3.6292e-05
12:74850188 C T 0.062328 2.1092e-04
12:74850206 C A 0.822587 3.7242e-05
12:74854332 T C 0.023149 3.0953e-05
12:74866237 A C 0.167919 -3.6538e-05
12:74896741 T G 1.177848 3.0802e-05
12:74913196 C T 0.052782 -1.6528e-05
12:74921944 C T 0.267534 -2.5340e-05
12:74922159 G A 0.315309 1.7621e-05
12:74935901 G C 0.077135 5.6526e-05
12:74936526 A G 0.138207 -5.2259e-05
12:74941216 G T 0.082994 -8.1951e-06
12:74956990 T C 0.207767 1.7273e-05
12:74960790 T C 0.204372 1.9051e-05
12:74972647 C T 0.332427 -3.4299e-05
12:74978682 C T 0.883679 5.1308e-05
12:74980238 T C 0.071929 -6.8789e-05
12:74989077 A C 0.087626 -2.0928e-05
12:74989236 T C 0.263403 -4.8646e-06
12:74989823 G T 1.415411 5.1339e-05
12:74997997 T C 0.322254 -7.6662e-05
12:75012191 T C 0.055973 -1.4164e-05
12:75014702 A G 0.203246 1.2872e-05
12:75017363 C G 1.671345 6.7608e-05
12:75025583 A G 0.044477 -1.3604e-05
12:75042348 A C 1.749555 -5.6033e-07
12:75045147 C T 0.038125 -1.8534e-05
12:75051009 G T 0.053795 3.8777e-05
12:75054053 A G 0.047187 -5.6035e-05
12:75057839 C G 0.106578 -1.0555e-05
12:75077731 C T 0.127948 2.0821e-06
12:75081042 C T 0.344670 -1.3597e-05
12:75088138 C T 0.355699 4.8688e-06
12:75102282 G A 0.764534 -4.7610e-06
12:75105972 C A 0.149230 -3.7996e-05
12:75116718 G T 0.162888 2.9123e-05
12:75118838 G A 0.851929 -1.0045e-05
12:75122415 T C 0.067667 4.7432e-05
12:75123543 T C 0.173093 -1.2725e-05
12:75125247 T C 0.045324 -1.1214e-06
12:75155034 C A 0.687028 -1.0929e-05
12:75155227 T G 0.252218 -1.3325e-05
12:75159389 G A 1.814655 5.0002e-05
12:75163072 C A 0.296133 4.2772e-05
12:75173311 A C 0.125578 -1.5613e-05
12:75177740 G A 0.074519 3.8073e-05
12:75179020 T C 0.079099 7.3632e-06
12:75190122 C A 0.070329 7.0108e-05
12:75191495 C A 0.347033 -2.5425e-05
12:75196564 A C 0.028913 -1.2787e-05
12:75196736 A G 0.896061 -3.8265e-05
12:75197629 G A 0.384073 -2.7416e-06
12:75202639 G A 0.033334 -5.3688e-05
12:75215183 A C 0.843548 -2.8458e-05
12:75215820 A C 0.057998 2.3068e-06
12:75218998 T C 0.162982 5.0800e-05
12:75224285 A G 0.077265 9.8373e-06
12:75232980 C T 0.076483 -1.5841e-05
12:75245764 T C 1.868115 8.3283e-05
12:75249166 C T 0.318879 9.2657e-06
12:75257481 T C 0.022295 1.6319e-05
12:75259656 C T 0.040001 -3.5822e-05
12:75267565 G A 0.067739 6.7692e-05
12:75268122 T G 0.139902 6.5811e-05
12:75294544 T C 0.033749 -4.9716e-05
12:75296610 C T 0.028189 7.2360e-05
12:75298413 T C 0.033220 -8.5613e-06
12:75299595 G C 0.071598 6.4392e-05
12:75328083 G A 0.604284 -3.0372e-05
12:75341966 C T 0.144306 8.4629e-05
12:75366509 T C 0.088466 1.1521e-05
12:75366735 G C 0.230776 -8.0160e-06
12:75377226 A G 0.096379 -2.7117e-05
12:75380511 G T 1.319593 7.0616e-05
12:75384307 A C 0.037310 1.1919e-06
12:75386584 C T 0.023214 7.7239e-05
12:75387057 C T 0.101027 3.2881e-05
12:75388719 G A 0.058346 3.7131e-05
12:75392744 C T 0.041380 -1.9235e-05
12:75401919 T C 0.032471 2.9099e-05
12:75403869 T C 0.077749 -3.0857e-05
12:75407117 T C 1.813334 -5.6918e-05
12:75416377 T G 0.023486 8.1693e-05
12:75419718 C T 0.145699 1.2470e-05
12:75422205 T G 1.194985 3.9312e-05
12:75424551 A C 0.082205 1.8655e-05
12:75429922 A C 0.032701 -3.2468e-06
12:75431454 T C 0.089885 4.2439e-05
12:75442569 C A 0.090397 -8.6636e-05
12:75446734 C T 0.020205 -5.4719e-06
12:75448975 G A 0.069527 -1.2206e-05
12:75453042 T C 0.029264 2.6672e-05
12:75453875 T G 1.790860 -5.8612e-05
12:75469103 T C 0.340535 -1.3154e-04
12:75479379 A G 1.185761 1.8467e-05
12:75484196 C T 1.532738 -3.0394e-05
12:75498009 C T 0.027930 8.6726e-06
12:75500443 C T 0.274584 1.8589e-06
12:75509034 G A 0.091767 -1.0584e-05
12:75509175 T C 0.178072 -2.6171e-05
12:75510415 C T 0.203398 1.3717e-05
12:75516037 A G 0.446138 -7.1777e-05
12:75521459 G A 0.921381 -1.0571e-05
12:75543807 A G 0.103413 3.4142e-05
12:75554050 C T 0.039420 6.3120e-05
12:75557126 C T 0.184615 6.6720e-06
12:75558283 T C 0.379292 1.1375e-04
12:75564449 A C 0.078395 -5.0285e-05
12:75565117 T C 0.281267 2.3960e-05
12:75565735 G T 0.448037 9.2398e-06
12:75565861 G A 0.072208 -2.5407e-05
12:75567228 G C 0.037852 6.4024e-05
12:75570142 A G 0.024178 5.6163e-05
12:75577415 G A 0.048621 -1.4492e-04
12:75581370 T C 0.765108 -1.2568e-05
12:75589178 C T 0.046544 3.9911e-05
12:75600568 C A 0.169639 -7.6666e-07
12:75601443 A G 0.149006 1.3132e-06
12:75609316 G A 0.038086 4.2705e-05
12:75611311 T C 0.073799 1.5316e-04
12:75611888 G C 1.501686 1.1323e-05
12:75620412 C T 0.063289 1.2132e-04
12:75625410 A C 0.168883 1.3899e-07
12:75627785 A G 0.056405 -4.7613e-06
12:75628817 G A 0.282030 9.2993e-06
12:75644678 T C 0.057515 2.0469e-05
12:75645034 G A 0.114023 -3.6583e-05
12:75656510 G A 0.206689 -2.7332e-05
12:75656975 T C 0.178253 2.1532e-05
12:75657767 T G 0.401659 3.6867e-05
12:75657835 C T 0.043889 1.9794e-04
12:75668657 A G 0.062981 1.4845e-04
12:75684326 A G 1.228955 -2.7149e-05
12:75688487 A G 0.041890 -4.6286e-05
12:75692261 C A 0.355014 2.2768e-05
12:75700096 T C 0.117561 -4.4547e-05
12:75700691 G T 0.812934 -4.9073e-05
12:75715330 A C 0.521884 9.7029e-06
12:75760407 T C 1.851293 1.8190e-05
12:75780959 T C 0.022860 -1.6431e-04
12:75784138 G A 0.020299 3.1089e-05
12:75785100 T C 0.817693 -1.1249e-05
12:75810544 T C 0.296892 6.3625e-05
12:75818684 G A 1.113475 2.1979e-05
12:75819020 A G 0.103066 1.1678e-04
12:75819352 G A 0.067921 2.6039e-05
12:75853328 A G 0.258073 -2.7976e-06
12:75868510 A C 0.041098 4.7670e-05
12:75871149 A T 0.338577 -1.6206e-05
12:75872256 T G 0.495617 1.1960e-04
12:75883064 C T 0.043837 8.9537e-05
12:75897234 G A 0.042808 2.9319e-05
12:75897349 T C 1.848816 7.4391e-05
12:75899918 T G 0.815911 -2.1568e-06
12:75900382 T C 0.485032 5.3318e-05
12:75901953 G A 0.121424 1.0100e-05
12:75905055 G C 0.045574 6.5965e-05
12:75933546 G A 0.025443 -6.9301e-05
12:75937816 G A 0.036103 5.4941e-06
12:75939173 G T 1.028296 5.2109e-06
12:75948937 A G 0.089171 -3.0112e-05
12:75952475 T C 0.049043 -9.4945e-06
12:75954166 T C 0.045697 -8.8700e-05
12:75955343 A C 0.110943 -1.8215e-04
12:75956547 G A 0.022444 1.7872e-04
12:75972957 A G 1.204187 1.1776e-06
12:75973640 T C 0.028598 5.9580e-06
12:75976111 C T 1.077395 -8.7643e-06
12:75980022 T C 0.100920 6.2051e-06
12:75981887 T C 1.627612 6.5739e-05
12:75982448 A G 0.046265 -6.4656e-05
12:75985151 T C 0.051010 -2.0936e-05
12:75989471 G A 0.027550 -4.4093e-05
12:75992782 T C 0.307769 -7.0041e-05
12:76016713 T C 1.843337 9.8299e-05
12:76021934 A G 0.752287 2.2173e-05
12:76033305 C A 0.074902 -1.4373e-05
12:76035715 G A 0.123089 6.1993e-06
12:76038674 C T 0.860770 -8.7812e-06
12:76040392 C T 0.124251 3.0937e-05
12:76041840 C T 0.029757 1.6816e-05
12:76043062 T C 1.205414 -2.5863e-05
12:76045167 A G 0.083912 4.7917e-05
12:76045936 A G 0.325218 3.3804e-05
12:76047791 T C 0.367601 4.3178e-05
12:76048838 C A 0.823889 -8.0981e-05
12:76054854 A G 0.048060 1.0003e-05
12:76057632 T C 1.507980 1.3318e-05
12:76061880 A G 0.047988 -4.3709e-05
12:76064345 T C 0.863263 -1.0881e-05
12:76069725 G A 0.043892 1.5412e-05
12:76076687 C T 0.045194 -2.1629e-05
12:76079192 C T 0.470482 2.3084e-05
12:76084550 A G 0.042821 1.0448e-04
12:76084625 C T 0.078297 1.0862e-04
12:76088939 G T 1.306156 2.6358e-05
12:76089542 A G 0.057826 2.9591e-05
12:76090440 G A 0.214820 -2.7673e-05
12:76092436 G A 0.421107 -1.8911e-05
12:76094178 A G 0.049261 3.3555e-05
12:76100354 G A 0.301092 -4.5026e-05
12:76102133 C A 0.166936 2.2460e-05
12:76103883 C G 0.163002 3.8912e-05
12:76104713 A G 0.820273 -3.1555e-05
12:76109951 G A 0.096129 5.4990e-05
12:76112747 G T 0.298434 -2.4460e-05
12:76113524 A G 0.053208 3.6353e-05
12:76113736 G A 1.415735 -3.3178e-05
12:76113785 C T 0.673192 4.5538e-05
12:76114380 C T 1.112764 -1.4701e-05
12:76114592 G T 1.544465 1.3188e-04
12:76114893 C T 0.290816 2.3267e-05
12:76117636 C T 0.598247 3.2771e-05
12:76117991 G T 0.080819 4.8676e-05
12:76119297 G A 0.871764 -4.2665e-05
12:76127267 T C 0.666759 -1.1930e-04
12:76127770 C A 0.045113 -4.1746e-05
12:76127911 C T 0.209380 2.8255e-05
12:76132105 T C 0.500466 -1.4865e-05
12:76135669 C T 0.089875 1.6453e-04
12:76146674 A G 0.373232 -2.0495e-05
12:76147026 C T 1.664750 1.9871e-05
12:76150049 C T 0.046297 -3.3757e-07
12:76153387 T C 0.191869 -2.5844e-05
12:76159483 A G 0.110352 -6.3760e-05
12:76167238 T C 0.128321 -3.2418e-06
12:76169930 T C 0.184401 4.8609e-05
12:76170867 T C 0.587900 6.6649e-05
12:76171489 A G 0.035116 6.0654e-05
12:76174136 C T 0.056418 7.4653e-05
12:76174920 C T 0.029673 5.6955e-05
12:76175414 T C 0.069758 -4.6095e-05
12:76178385 G A 0.023905 -4.0661e-05
12:76178943 C T 1.473309 -1.3508e-05
12:76191003 G T 1.407783 -9.9844e-06
12:76191194 C A 0.750006 -9.3943e-06
12:76204730 C A 0.557575 1.0448e-04
12:76210661 A G 0.098668 2.7614e-05
12:76210873 C T 0.039257 -8.2988e-06
12:76215754 C T 0.366877 5.0499e-05
12:76220318 G C 0.055859 -1.8327e-04
12:76222286 C T 0.194258 2.7425e-05
12:76229291 A C 0.061711 5.2403e-05
12:76231212 C T 0.163190 -4.9468e-05
12:76238654 G A 1.377565 6.5329e-06
12:76242553 C T 0.295273 3.0929e-05
12:76244541 T C 1.082481 -1.4209e-05
12:76247352 G A 0.160421 5.9219e-05
12:76249142 C G 0.052315 1.2898e-04
12:76255406 T C 1.431468 5.1142e-06
12:76258289 A G 0.263678 9.9301e-05
12:76262797 T C 0.760090 1.0505e-04
12:76263489 A G 0.096386 -1.9177e-05
12:76263716 A G 0.081313 9.0446e-05
12:76265479 G T 0.489787 3.5128e-05
12:76270006 G A 0.202649 -9.0986e-05
12:76272622 C G 0.073042 -8.7148e-05
12:76276950 C A 0.081056 -2.7395e-05
12:76278068 A C 0.094964 -4.9133e-05
12:76280667 T C 0.140216 3.9636e-05
12:76284655 A G 0.057275 6.9774e-07
12:76287239 A C 0.353329 3.2532e-05
12:76293117 G A 0.348763 -6.3103e-06
12:76295571 C T 0.485191 1.7139e-05
12:76301898 T C 0.307869 -2.1296e-05
12:76302871 G A 1.054324 3.7158e-05
12:76307661 C T 0.073010 8.2335e-05
12:76310936 G A 0.687850 1.5242e-05
12:76311096 T C 0.075684 -1.2756e-05
12:76312780 G C 0.079787 8.4695e-05
12:76313243 T C 0.027099 -2.3664e-05
12:76314359 T C 0.042798 -5.8744e-06
12:76317481 T C 0.114825 -2.6856e-05
12:76321636 A G 0.488726 6.3786e-05
12:76322991 A C 1.650715 5.5294e-05
12:76326273 C T 0.261565 -2.3842e-06
12:76330486 T C 1.769506 3.2600e-05
12:76339221 G A 0.376543 5.1666e-05
12:76339236 G A 0.603885 3.1413e-05
12:76348112 G T 0.123358 3.5403e-04
12:76352199 A G 0.035012 -1.1527e-05
12:76353333 C T 1.777721 -2.1772e-05
12:76355873 A C 0.108311 1.1373e-04
12:76357719 T C 0.188289 -1.2903e-05
12:76359415 C T 0.079638 6.4300e-05
12:76363709 T G 1.382427 -7.5130e-05
12:76365855 C T 0.045898 2.7317e-05
12:76366020 C T 0.111771 7.2914e-05
12:76367607 A G 0.098931 6.9716e-05
12:76368133 T C 0.650520 4.4034e-07
12:76370874 A G 0.062026 1.5168e-04
12:76374324 T C 1.517594 3.1552e-05
12:76374858 G A 0.078580 -1.4316e-05
12:76385598 T G 1.775907 8.0476e-06
12:76388307 G A 1.260063 3.5032e-05
12:76389015 T C 0.086210 2.8312e-05
12:76397901 C A 0.309859 -4.2345e-05
12:76398506 A G 0.022360 3.6764e-05
12:76399886 G C 0.151444 -5.3409e-05
12:76400132 G A 1.651143 5.9711e-06
12:76402394 C T 0.622048 4.2815e-05
12:76404182 G A 1.629053 2.8234e-05
12:76405801 C T 0.340356 -1.1728e-04
12:76415040 T C 0.042867 -2.4818e-05
12:76415115 T C 0.052192 -4.9318e-05
12:76416505 G T 0.086256 -6.2736e-05
12:76416536 T C 0.148928 -2.9305e-05
12:76417290 G A 0.651348 4.9766e-06
12:76420006 T C 0.347224 -2.2581e-05
12:76421649 T C 0.103514 -2.3030e-05
12:76425476 A G 0.160145 -3.4991e-06
12:76428534 G A 1.632162 -2.2338e-05
12:76432341 G A 0.029131 -5.8689e-05
12:76432832 C G 0.022918 1.0142e-05
12:76433236 C T 0.129106 -8.9583e-05
12:76438261 C T 0.150447 -2.4528e-04
12:76439790 T C 0.037459 -5.9132e-06
12:76442907 C T 0.385313 7.5325e-06
12:76446095 C T 0.375826 -4.5559e-05
12:76461137 C T 1.232477 1.1350e-05
12:76472690 T C 0.076220 1.9827e-05
12:76486537 T C 0.058148 -2.6135e-05
12:76489578 G C 1.220253 2.6416e-05
12:76489875 A G 0.059248 -1.4348e-05
12:76493055 G A 1.210984 3.5686e-05
12:76494089 A G 0.645058 3.6724e-05
12:76500198 T C 0.423447 -2.4836e-05
12:76520207 C T 1.309450 4.5401e-05
12:76520229 A G 0.106457 -2.7271e-05
12:76521778 C T 0.049813 6.8003e-06
12:76523263 C T 1.917013 4.3323e-05
12:76524339 G C 0.794239 2.2551e-05
12:76524457 C G 0.138503 -3.5263e-06
12:76530370 A C 0.063188 -7.3050e-06
12:76530422 G A 0.177221 1.8741e-05
12:76532241 T G 0.052195 6.1796e-05
12:76539537 T C 0.703987 1.6735e-05
12:76542968 A G 0.297269 -1.7690e-04
12:76546099 A C 0.030088 -4.5945e-05
12:76567313 A G 0.639043 3.6333e-05
12:76567904 A G 0.092277 3.0273e-05
12:76571584 C T 0.054662 3.7790e-05
12:76573477 C T 0.297480 1.2448e-04
12:76574066 G A 0.020568 3.1570e-05
12:76576947 T C 0.047790 5.4483e-05
12:76581807 T C 0.064590 -8.9857e-05
12:76585302 C T 0.077612 1.9737e-06
12:76585816 G A 0.052808 2.2371e-05
12:76592405 A G 0.157351 9.0180e-05
12:76593184 C T 0.115607 4.7057e-05
12:76593662 C T 0.062172 4.4107e-05
12:76596598 C T 0.025112 2.6005e-05
12:76600231 C T 0.128866 -2.7770e-04
12:76600936 C T 0.029053 8.8063e-05
12:76601923 A G 0.036002 -9.6447e-05
12:76608154 A C 0.469602 -1.8793e-05
12:76610694 G T 0.540518 -5.5031e-05
12:76619207 G T 0.130586 -3.5222e-04
12:76626833 C T 0.061033 -2.5114e-06
12:76630998 G A 0.437141 9.8896e-06
12:76633047 G A 0.044295 -1.2209e-05
12:76633139 T C 0.210484 -9.2232e-05
12:76634023 G T 0.930508 -1.8885e-05
12:76635396 T C 0.150204 4.2361e-05
12:76646839 T C 0.024736 1.9206e-04
12:76660153 C A 0.127318 7.5402e-05
12:76661054 G A 0.032996 -1.6668e-04
12:76661181 T C 1.582690 -3.3199e-05
12:76661601 A G 0.230039 2.5987e-05
12:76665746 G A 0.061176 -7.4468e-05
12:76670555 T C 0.752752 -2.6419e-05
12:76677608 T C 0.459605 -1.6781e-05
12:76681055 A G 0.055149 4.3412e-05
12:76683893 G T 0.040838 -5.0095e-05
12:76692008 A G 0.765111 2.1171e-05
12:76696075 T C 0.212026 2.7615e-05
12:76696901 C A 1.360162 -4.7381e-05
12:76704479 T G 0.053996 -4.4129e-05
12:76704621 A G 1.153021 -5.1097e-05
12:76709819 C G 0.082539 4.5058e-06
12:76710981 G A 1.108239 -2.9604e-05
12:76724556 C T 0.192372 -5.7128e-05
12:76726936 C T 0.100401 -3.9109e-05
12:76726992 T C 0.228887 -1.8008e-05
12:76736667 C A 0.190487 5.8235e-05
12:76740149 A G 0.156212 -7.1380e-05
12:76741341 T C 0.025590 -1.4735e-05
12:76785940 A C 0.553164 -5.5634e-05
12:76804195 A G 0.115967 3.5475e-05
12:76810937 G A 0.387721 -2.3863e-05
12:76816706 T C 0.049449 1.9556e-05
12:76828741 C T 0.040731 -4.9804e-05
12:76838368 A T 0.032049 -1.8360e-04
12:76871226 G A 0.026891 -8.2802e-05
12:76892381 A G 0.023710 1.7721e-04
12:76897808 C T 0.064850 5.1204e-06
12:76903643 G A 0.225865 -1.6171e-05
12:76916286 A G 0.547276 -7.2869e-05
12:76923549 C T 0.028722 -4.7459e-05
12:76924384 A G 0.741745 -3.1793e-05
12:76924683 G A 0.037670 -4.6109e-05
12:76925350 T C 0.954082 -8.7954e-05
12:76929989 G T 0.058203 4.4226e-05
12:76941438 T C 0.205537 1.6170e-04
12:76942847 C T 0.030702 1.0467e-04
12:76982714 A G 0.020231 -4.3851e-06
12:76986943 T G 0.350775 -1.2586e-05
12:76990597 A G 0.058122 1.6845e-05
12:76994364 T G 0.037576 -3.2058e-05
12:77009060 G A 1.181785 -4.7552e-05
12:77015102 T C 0.070709 -4.4293e-05
12:77017219 A G 0.039085 -2.3067e-05
12:77017439 T C 0.064769 -2.9796e-05
12:77027457 G A 0.231539 -7.2300e-06
12:77032835 A C 0.052974 5.2220e-05
12:77033772 A G 0.042052 6.5245e-05
12:77049436 T C 0.045142 -4.4173e-06
12:77056393 G A 0.908801 1.9449e-05
12:77060731 A C 0.411565 1.5813e-05
12:77068772 T C 0.031240 -1.5507e-04
12:77069765 T C 0.520447 -2.2388e-05
12:77072693 A G 0.153401 -5.1558e-05
12:77074444 A G 1.606998 2.1648e-05
12:77084977 A G 0.262981 1.9080e-04
12:77087056 G C 0.059394 9.7815e-06
12:77087773 G T 0.402743 -6.1975e-06
12:77087815 T G 0.035911 4.3685e-05
12:77098383 A G 0.648070 1.0637e-04
12:77098574 A G 0.553712 -2.2488e-05
12:77100765 G T 0.055983 5.7775e-05
12:77101313 A G 1.184430 -1.3682e-05
12:77101441 A C 0.079076 -2.5465e-05
12:77103495 C T 0.039407 2.3930e-04
12:77103873 T C 0.592953 -8.2282e-05
12:77104668 A G 0.088862 -6.6104e-05
12:77107595 A C 1.178747 1.4564e-05
12:77112010 G T 0.117253 -3.7832e-05
12:77112127 G A 0.060128 -6.5016e-05
12:77112627 G A 0.260115 8.1776e-05
12:77119143 A C 0.057343 1.9132e-05
12:77119359 A G 0.079557 -5.2905e-05
12:77121265 T G 1.118872 1.2988e-05
12:77127325 C T 1.490290 6.0403e-06
12:77132576 T C 0.540655 -1.7245e-05
12:77133205 T G 0.114646 -2.5311e-06
12:77134151 G C 0.618212 -2.3552e-06
12:77134822 A G 0.064422 -2.4610e-05
12:77136919 A G 1.687032 -5.8167e-05
12:77141224 T C 0.031513 -6.9874e-05
12:77146303 G T 0.047294 -3.5381e-05
12:77177375 A G 0.030390 -1.1497e-04
12:77178389 G A 0.031380 -5.2591e-05
12:77191258 C T 0.037105 1.0686e-05
12:77201901 C T 0.042182 -1.3205e-05
12:77206531 G A 0.070417 -5.7873e-05
12:77212915 A G 0.205440 2.1391e-05
12:77214788 A G 1.823739 -2.5118e-05
12:77217193 C T 0.168357 -4.5071e-05
12:77219305 A C 0.158256 1.3381e-05
12:77219930 C G 0.030046 -7.9586e-05
12:77228760 A C 0.044503 6.7221e-05
12:77242351 C T 0.414168 -2.8183e-05
12:77253513 C T 0.043412 6.3522e-05
12:77260899 A G 1.218634 1.5222e-06
12:77268220 C A 0.041426 -6.5408e-05
12:77271180 A C 0.056492 -4.5393e-05
12:77271538 T C 0.284351 -1.6850e-05
12:77273723 A G 0.104468 3.9647e-06
12:77274302 G A 0.453113 5.5152e-05
12:77282084 T C 0.100677 1.4539e-05
12:77282680 T A 0.051906 1.0329e-05
12:77282886 G A 0.036602 8.1172e-05
12:77286229 G T 0.321781 5.8786e-05
12:77288346 A G 0.345624 4.5604e-05
12:77290301 T C 0.359461 -1.7486e-05
12:77304411 G A 0.143751 -2.0693e-05
12:77309147 T G 0.345608 -2.2768e-04
12:77313215 G A 0.067476 5.4165e-05
12:77313694 T C 0.486399 1.1398e-05
12:77313991 A G 1.746818 8.2056e-05
12:77318911 C A 0.274964 -5.3957e-05
12:77326618 A G 0.530061 -7.1938e-05
12:77334817 G A 1.394223 -1.3460e-05
12:77335916 A G 0.094357 3.8783e-05
12:77341490 T C 1.385417 1.1850e-05
12:77350926 A G 0.026972 8.4865e-05
12:77378377 G A 0.826592 -2.6514e-05
12:77396648 G A 0.035810 -3.9718e-05
12:77399601 T C 0.050588 2.9218e-05
12:77400724 A G 0.849936 2.4127e-05
12:77404174 G A 0.256333 9.2973e-06
12:77405194 T C 0.057771 9.4711e-06
12:77407225 T C 1.533939 4.9652e-05
12:77408510 C G 0.057482 -3.0388e-05
12:77408931 G C 1.663490 5.7318e-05
12:77421087 T C 0.161905 -4.7654e-05
12:77421388 T C 1.452971 -3.0127e-05
12:77425602 T C 0.023824 1.1148e-05
12:77426776 A G 0.927221 -1.6266e-05
12:77434953 T C 0.058151 -1.0420e-04
12:77436044 C T 0.626359 4.9000e-06
12:77439823 C G 0.039686 5.7314e-05
12:77446300 G C 0.368786 -2.0416e-05
12:77446884 C T 0.150363 6.4734e-05
12:77447662 T C 0.094555 2.5782e-04
12:77449790 G A 1.807624 -1.1745e-04
12:77456050 A G 0.069352 -8.5570e-05
12:77458848 A G 0.411448 -2.9360e-05
12:77463079 T C 1.916454 -8.0739e-05
12:77469830 A G 0.390659 -2.0271e-05
12:77470119 C T 0.254983 -1.8780e-05
12:77478186 A G 0.437232 2.8898e-05
12:77481226 C T 0.239949 -5.9188e-05
12:77481323 G C 0.455012 1.4721e-05
12:77482684 A C 0.173498 -5.0267e-05
12:77493554 T C 0.299469 -9.3022e-06
12:77499194 C T 1.384790 6.3453e-06
12:77501110 G A 0.222951 -7.1086e-06
12:77510489 C T 0.034548 2.2455e-05
12:77523682 A G 0.042299 6.8449e-06
12:77529488 A G 0.488181 4.2960e-05
12:77549082 A G 0.040708 1.4607e-05
12:77553722 T C 0.227939 -2.9676e-06
12:77559374 A C 0.053740 -3.3971e-05
12:77560537 T G 0.455905 -1.3493e-05
12:77560850 G T 1.358243 -5.2452e-05
12:77565912 A G 0.037112 1.1189e-04
12:77583618 T C 1.478119 -1.2851e-05
12:77588621 A G 0.566604 -1.9248e-05
12:77591035 C T 0.062312 -4.7477e-05
12:77597020 G A 0.026313 -5.4496e-05
12:77612585 A G 1.352135 1.5556e-05
12:77618000 C T 0.502235 -4.0975e-05
12:77620564 A G 0.027053 -1.9837e-05
12:77623629 T C 0.022143 1.7854e-05
12:77625921 T C 0.055347 1.8130e-05
12:77630237 G A 0.040971 -7.1917e-06
12:77634685 A G 0.074036 1.1775e-05
12:77635307 A G 0.022506 6.9804e-06
12:77642684 T C 0.031370 -2.7601e-06
12:77663172 G A 0.526315 -8.4630e-05
12:77667192 G A 1.445613 -3.0288e-07
12:77669396 A G 0.121002 -3.1145e-05
12:77672496 C T 0.066590 2.1911e-05
12:77680096 G A 0.139476 -8.9360e-05
12:77689021 G A 0.030299 -6.2022e-06
12:77689797 T C 0.167663 2.8159e-05
12:77691365 T C 0.032785 5.8664e-06
12:77692252 T C 0.518869 6.8878e-05
12:77716790 C G 0.353141 4.2443e-05
12:77729385 T C 1.892364 -3.1491e-05
12:77738350 G T 0.197410 -2.3755e-05
12:77738765 A G 0.132644 1.9631e-06
12:77744437 T C 0.094760 5.4864e-05
12:77748495 G T 0.323235 -3.9202e-05
12:77753207 C T 1.877096 -6.1919e-05
12:77754862 C A 0.857852 -2.0360e-04
12:77755256 T G 0.040806 4.5018e-05
12:77756615 C T 0.363927 9.9870e-07
12:77774618 T G 0.080241 -4.9770e-05
12:77775851 T C 0.079437 -6.2772e-06
12:77779661 C G 1.744614 -1.4874e-04
12:77792996 A G 1.464204 -6.6217e-05
12:77793238 A G 1.265035 -1.1513e-04
12:77794404 T C 0.082770 -5.6887e-05
12:77800872 G A 0.066207 7.3062e-06
12:77804994 T C 0.111667 -4.3707e-05
12:77805406 G A 0.116263 1.3860e-05
12:77806686 C T 1.158948 1.3529e-05
12:77812805 T C 0.020068 2.2687e-05
12:77815180 A C 0.471910 -1.6662e-05
12:77816167 T G 0.273497 3.2419e-05
12:77824524 C T 0.822983 -1.5410e-05
12:77833119 A C 0.054142 6.6213e-05
12:77839815 A G 0.095665 -9.6320e-06
12:77840834 G A 0.077255 9.7272e-06
12:77840997 A G 1.379795 -9.4713e-06
12:77851114 C T 0.040293 6.0364e-05
12:77873499 T C 1.409205 -1.1769e-05
12:77885846 G A 0.119976 2.0696e-05
12:77887972 C A 0.044243 1.6020e-05
12:77892297 A G 0.184093 -2.0454e-05
12:77899510 A G 0.423210 4.8856e-05
12:77917281 G A 0.028946 2.7212e-06
12:77927796 G A 0.652039 2.9943e-05
12:77929764 G A 0.089813 -1.1675e-06
12:77935272 G A 0.111271 6.6453e-05
12:77938654 C T 0.505033 5.4824e-05
12:77942182 C T 0.192876 -2.4037e-05
12:77943587 T C 0.516850 -8.2730e-06
12:77964428 G A 1.155754 3.4968e-05
12:77964677 T C 0.430458 4.6956e-05
12:77966468 C A 0.075392 4.1050e-05
12:77974178 A G 0.198117 1.1852e-05
12:77974915 T C 0.071838 1.2775e-04
12:77979982 G A 0.074948 -2.1801e-05
12:77986403 C T 0.488690 3.4151e-06
12:77994597 T G 0.079833 -5.1297e-05
12:77997747 A G 0.720200 7.6528e-06
12:77998624 A G 0.080417 -4.8917e-06
12:78017437 A T 0.041380 -6.9754e-05
12:78020237 G A 0.048599 -3.4414e-05
12:78025912 C T 0.330265 2.7575e-04
12:78032818 T G 0.398478 -8.2713e-06
12:78032824 G A 0.133508 8.5252e-06
12:78036108 A G 0.035557 -8.8850e-05
12:78042172 C T 0.615099 -2.9374e-06
12:78042193 C T 0.114666 -5.0716e-05
12:78042506 A G 0.181872 -5.5939e-05
12:78044098 T G 0.066892 4.2737e-05
12:78046923 G T 0.026008 5.0592e-05
12:78053997 C T 0.061838 -3.6290e-05
12:78060308 T C 0.038391 6.4158e-06
12:78067983 G A 0.053195 -7.8370e-05
12:78075142 T C 0.110505 2.1397e-06
12:78079749 G A 0.057833 -8.9987e-05
12:78082333 A G 0.070501 -1.5879e-05
12:78086749 T C 1.851637 -2.2169e-05
12:78087018 T C 0.111618 3.1545e-05
12:78088754 A G 0.083974 8.4008e-05
12:78090578 A C 0.292069 1.7759e-06
12:78091987 G A 0.060416 -1.3849e-04
12:78095676 C T 1.878255 -7.5715e-06
12:78109770 G A 0.054902 1.5493e-05
12:78111841 A G 0.044486 -1.4928e-05
12:78112400 A G 0.026969 3.4618e-05
12:78114264 G A 0.081231 -3.6607e-05
12:78114953 C A 1.116325 -1.6867e-04
12:78116173 T G 0.093237 -6.8822e-05
12:78126342 G T 1.104685 -6.0025e-05
12:78129899 G A 0.076629 2.2412e-05
12:78147923 G A 0.056152 -4.8333e-05
12:78154606 T C 0.926802 4.8474e-05
12:78171540 T G 0.041367 1.7257e-05
12:78173221 T C 1.072965 -1.2100e-05
12:78175611 C A 0.025794 -6.6627e-05
12:78179503 A G 0.869472 -3.8694e-05
12:78181072 C A 0.217615 2.4936e-05
12:78186258 G T 0.265749 -1.7787e-04
12:78211858 A G 0.060881 1.7122e-05
12:78212394 C T 0.695344 3.4651e-04
12:78216016 G T 0.782226 -7.9693e-05
12:78221766 T C 0.050760 -3.3953e-06
12:78223598 A G 0.536416 -4.2148e-05
12:78229636 A G 1.814401 -3.5090e-05
12:78230956 T C 0.043425 -7.6889e-05
12:78231797 A G 0.044071 8.0421e-05
12:78245831 G A 0.033616 -3.2840e-05
12:78252435 C T 1.671222 2.8688e-05
12:78252709 A G 1.028345 -7.2885e-05
12:78264542 T A 0.032224 -5.5404e-05
12:78266627 C T 0.062789 1.6142e-05
12:78275020 T C 0.217689 -4.4980e-07
12:78278413 T G 0.573330 -4.5940e-05
12:78278468 A G 0.609189 -4.1333e-05
12:78292761 A G 0.118343 1.2227e-04
12:78293160 T C 0.224794 -5.3549e-05
12:78301059 G A 0.243344 -3.7736e-06
12:78306172 A G 0.044681 -1.3168e-04
12:78315213 A G 0.651228 8.8055e-05
12:78328493 C A 0.120888 1.5008e-04
12:78334194 G A 0.226219 2.4381e-06
12:78335038 T C 0.067580 1.1039e-06
12:78336732 A G 0.306649 -2.0657e-05
12:78347025 T C 0.463889 1.9800e-05
12:78353984 C A 0.236963 2.9810e-05
12:78358183 T C 0.029725 2.8080e-05
12:78366652 C A 0.021143 -1.5224e-05
12:78369825 G A 0.339304 2.7693e-06
12:78369863 G A 1.422746 1.7767e-05
12:78370227 A G 0.893422 5.4106e-06
12:78373353 G A 0.055941 -8.2829e-05
12:78377963 C T 0.168614 3.7490e-06
12:78383458 T G 0.082458 -2.9460e-05
12:78389414 A C 1.702329 3.0809e-05
12:78395973 A G 0.269550 4.1755e-06
12:78400884 A G 0.260462 6.8041e-05
12:78405954 G A 0.263230 4.8179e-05
12:78406591 T G 1.040062 2.8904e-05
12:78408398 G A 0.111053 -6.7065e-05
12:78411886 A G 0.077999 -5.1975e-05
12:78412646 G C 1.057067 1.0971e-05
12:78415824 G A 0.198452 -1.3190e-04
12:78415872 A G 0.063967 -7.6431e-05
12:78416500 T C 0.468859 -2.1930e-05
12:78419817 A C 0.073938 -2.9115e-05
12:78420267 G T 0.254431 -3.1346e-05
12:78422050 C T 0.065223 -3.5935e-05
12:78422545 T C 0.185771 3.2748e-05
12:78424329 C T 0.033993 -3.5838e-05
12:78431250 C T 0.199533 1.4678e-05
12:78432960 G C 0.040413 -5.3041e-05
12:78434054 T C 0.565189 1.9877e-05
12:78435557 G T 0.030198 -1.7206e-05
12:78445966 C T 0.180681 7.1260e-06
12:78459354 G A 0.155118 1.7799e-05
12:78463405 A C 0.020714 5.0808e-05
12:78473183 C T 0.245054 6.6562e-06
12:78473663 A G 0.071955 5.5876e-06
12:78476527 G A 0.052322 5.1286e-05
12:78477588 C T 0.037810 -6.2005e-05
12:78485994 A G 0.630828 9.5355e-06
12:78489432 A G 0.073146 -1.9094e-05
12:78489880 G A 0.145900 -1.2087e-06
12:78494351 C T 0.325114 2.4204e-05
12:78495899 G A 0.114728 -6.9071e-06
12:78499229 G A 0.265373 -1.6658e-05
12:78501544 G A 1.710956 -1.7135e-05
12:78502031 G A 1.571006 -8.0870e-06
12:78517410 T C 1.379065 -2.5377e-05
12:78523676 T C 1.236528 -2.5443e-05
12:78533079 T C 0.495863 -2.1083e-05
12:78541390 T C 0.057492 -1.7321e-06
12:78542699 C T 0.636690 -2.4407e-05
12:78544665 T C 0.237028 -3.5336e-06
12:78554528 A G 0.286454 1.1103e-05
12:78554842 T C 0.639929 -4.4575e-05
12:78558657 A G 0.073834 5.0446e-05
12:78563793 A G 0.653691 8.3589e-05
12:78565388 G A 0.062237 -3.7879e-05
12:78566761 C T 0.148626 -3.8579e-05
12:78571490 C T 0.492877 3.6258e-05
12:78571629 T C 0.062312 3.2133e-05
12:78571902 G A 0.219393 6.6449e-06
12:78573164 T C 1.954170 -5.4414e-06
12:78578505 A C 0.095120 1.3698e-06
12:78579708 T C 0.197507 -5.0539e-05
12:78582239 G T 0.067268 -1.8486e-05
12:78585119 G A 0.415077 5.2556e-06
12:78592463 C T 0.061348 -6.0273e-05
12:78593550 A G 0.292608 -5.6313e-06
12:78604578 T C 0.090238 -8.5292e-05
12:78605435 G A 1.957666 3.0992e-05
12:78611373 T C 1.393593 -1.4173e-05
12:78612094 G A 0.073185 -5.3750e-05
12:78615141 G A 0.207163 2.1135e-06
12:78616876 G A 0.024768 3.7901e-05
12:78620021 C T 0.135205 2.6878e-06
12:78627389 G T 0.097619 -5.0369e-05
12:78628498 G C 0.106961 -1.4306e-05
12:78628654 C T 0.969675 -2.0912e-06
12:78629092 A G 0.030909 3.0985e-05
12:78632036 G A 0.322199 -7.7754e-06
12:78636060 C T 0.024639 -1.7506e-05
12:78636247 A G 0.036031 -2.6358e-05
12:78637292 C A 1.957594 3.1859e-05
12:78637683 G C 0.438861 -4.9979e-05
12:78638944 T C 0.970042 3.4094e-05
12:78639198 G A 0.075486 -5.8252e-06
12:78640351 T G 0.273305 -2.6574e-05
12:78641515 A G 0.078602 1.1700e-04
12:78641945 C T 0.273335 -5.6396e-06
12:78652414 T C 0.162966 2.4715e-05
12:78652449 C T 0.303092 -1.5012e-05
12:78653741 T C 0.032805 -1.7722e-05
12:78663467 G A 1.618877 4.6682e-05
12:78665642 T C 0.099875 6.0328e-05
12:78666002 A G 1.780691 9.4410e-05
12:78670152 C A 1.719814 3.7267e-05
12:78674176 T C 0.075496 -1.8585e-06
12:78679043 T C 0.093413 -2.1866e-05
12:78682293 G A 0.588938 -5.6380e-06
12:78686995 T C 0.278349 -1.1025e-04
12:78693281 A G 0.026297 5.3644e-06
12:78706179 T C 0.022743 6.8401e-06
12:78711091 G A 0.082066 1.8821e-05
12:78711729 T C 0.053117 -1.4477e-04
12:78717997 T C 0.049793 -1.3067e-05
12:78718875 A C 0.456862 3.4594e-05
12:78721225 T C 0.222685 7.4142e-06
12:78725095 C T 0.172989 8.9234e-06
12:78730898 C T 0.132693 -6.5614e-06
12:78736694 A G 0.310437 -1.3997e-06
12:78752661 T C 0.105435 -2.0200e-06
12:78762842 T C 0.043441 -2.2110e-05
12:78767943 G A 0.151791 -2.3179e-05
12:78776597 T C 0.714543 -1.1628e-06
12:78784378 T C 0.040169 -1.3826e-05
12:78790814 A G 0.019922 -1.2440e-05
12:78797440 A G 0.096181 -8.5356e-05
12:78818865 G A 0.408666 2.6016e-05
12:78819946 C T 0.152894 -9.2142e-06
12:78835947 G A 0.130492 -8.3268e-06
12:78842017 C A 0.232535 5.8615e-05
12:78844001 C G 0.523975 3.0964e-07
12:78845553 A G 0.023580 -3.6437e-05
12:78845774 C T 1.169204 -1.2036e-05
12:78847259 T G 0.395362 7.3735e-05
12:78847304 A G 0.714030 6.3215e-05
12:78857529 T C 0.042211 1.1707e-04
12:78858368 T C 0.079375 4.0798e-05
12:78858599 T G 0.073743 4.1806e-05
12:78860383 C A 1.058940 -2.2415e-05
12:78864376 A G 0.166815 1.7086e-05
12:78867586 G T 0.281274 3.8502e-06
12:78876989 C T 0.179292 -1.4239e-04
12:78887565 T A 0.328684 4.4327e-07
12:78894686 G A 0.333728 5.3710e-05
12:78896447 A C 0.150369 7.2990e-05
12:78906497 C A 0.073675 5.7475e-05
12:78922665 A G 1.020951 9.3688e-05
12:78934906 C G 1.310453 -1.2210e-08
12:78937649 A G 0.267018 1.1245e-04
12:78941006 C T 0.048196 -2.0302e-05
12:78941832 A G 0.085714 -1.8103e-05
12:78944025 C T 0.072825 5.5799e-05
12:78946645 A G 1.192564 -4.3204e-06
12:78949377 T C 0.033133 8.3605e-05
12:78951010 C T 0.024781 -1.8166e-05
12:78958385 A G 0.053006 -3.3223e-05
12:78960513 A G 0.034058 -5.6329e-06
12:78965616 G A 0.182158 -9.7174e-06
12:78966459 G A 0.035135 -1.5442e-05
12:78976585 C A 1.901212 -5.0671e-05
12:78978585 A G 0.147360 -3.8598e-06
12:78986623 T C 0.024411 5.8896e-05
12:78991289 C A 0.073864 1.5173e-04
12:78994129 C A 0.044321 -4.4722e-06
12:78999365 G A 1.349120 -3.4856e-05
12:79000998 A G 0.320223 -7.8228e-06
12:79015899 G T 0.037709 3.2252e-05
12:79020451 G A 0.472367 1.0187e-05
12:79024724 T C 0.164926 -1.2166e-04
12:79033570 C T 0.046041 -1.1290e-04
12:79034492 T C 0.068784 2.3225e-05
12:79036502 A G 0.058540 1.9904e-05
12:79038231 G C 1.831383 -9.8959e-05
12:79041758 G A 0.306792 9.4197e-05
12:79043899 C T 0.962885 8.1325e-06
12:79052853 G A 0.077388 1.0471e-06
12:79055383 G A 0.213489 -5.8331e-06
12:79057700 T C 0.082452 4.9890e-05
12:79060131 A G 0.203324 -2.7978e-05
12:79068090 A G 0.074279 -2.4708e-05
12:79072848 G A 0.078375 4.3851e-06
12:79080943 G A 0.040517 -3.0964e-05
12:79090497 C G 0.053201 -1.9979e-06
12:79093237 G T 1.549519 6.4066e-05
12:79115954 G A 0.133193 5.2973e-05
12:79116851 A G 0.137899 9.9238e-06
12:79119946 T C 0.189614 -1.1193e-04
12:79124781 T C 0.112608 -5.8437e-05
12:79129420 A G 0.026174 -9.5891e-06
12:79132730 A G 0.601857 3.8036e-04
12:79133431 G A 0.022785 2.4872e-05
12:79153714 G A 0.022529 -3.6589e-05
12:79153910 C T 0.065902 -3.5590e-05
12:79154411 A C 0.120817 -1.9771e-05
12:79182941 G A 0.508135 -1.7818e-05
12:79185959 G A 0.057378 -2.6880e-05
12:79194635 G A 0.615940 -9.5876e-05
12:79208467 C T 0.092488 -2.5408e-05
12:79214615 C T 0.027456 9.5035e-05
12:79215809 G A 0.033246 2.3642e-05
12:79216327 C A 0.074211 -1.3410e-05
12:79223782 A C 0.175293 7.3756e-06
12:79225716 G A 0.044084 5.2043e-06
12:79230434 A G 0.063162 1.1823e-04
12:79231591 G T 0.172674 -8.4828e-06
12:79241029 C T 0.033412 -7.3744e-05
12:79245120 G A 1.261757 -1.8277e-05
12:79250053 T C 0.030176 -7.9351e-05
12:79251835 G A 0.085285 6.9126e-05
12:79252123 C T 1.363966 -1.0474e-05
12:79260007 A G 0.043354 1.9502e-05
12:79263897 C A 1.100177 -1.0934e-05
12:79265290 A G 0.075613 -8.6613e-05
12:79267910 G A 0.223626 -1.4927e-05
12:79272460 C T 1.960853 -1.4884e-05
12:79272778 T G 1.096908 -1.0002e-05
12:79273878 G A 0.063406 -1.7077e-05
12:79284459 T C 0.079164 2.7656e-06
12:79291372 C A 1.341531 -6.3785e-05
12:79292575 A G 0.150395 3.6303e-05
12:79293862 A G 0.983268 -1.4232e-05
12:79294573 T C 0.039524 -8.3359e-06
12:79300702 T C 0.123231 -6.6458e-05
12:79303795 C T 0.082984 1.0132e-04
12:79303814 T C 0.088700 -3.1934e-05
12:79303902 A G 0.079157 4.5223e-05
12:79306221 T G 1.472955 -6.5292e-05
12:79311155 T C 1.404674 -2.9617e-05
12:79312000 G A 1.102783 -7.4432e-06
12:79314211 G A 0.068456 -6.2707e-05
12:79314725 G T 1.775780 -5.0818e-05
12:79314823 T C 1.081825 -7.3081e-05
12:79314997 A C 0.086402 -2.9261e-05
12:79315180 A G 0.129217 1.1697e-04
12:79315388 T C 0.613032 4.4937e-06
12:79316376 G C 0.119953 3.8842e-06
12:79320913 A C 0.114981 -8.0725e-05
12:79322131 G A 0.119973 7.1955e-06
12:79329165 G A 0.487447 1.3853e-05
12:79329363 G T 0.056950 -4.3887e-05
12:79330062 A G 0.033639 -1.2927e-05
12:79333653 C T 0.043379 -1.2135e-05
12:79341146 A G 0.247979 6.2899e-05
12:79346814 A C 0.034807 4.4640e-05
12:79366843 A G 0.063568 1.8775e-05
12:79371460 T C 0.613402 -2.5039e-05
12:79377074 C T 0.120933 -1.0321e-06
12:79402108 G A 0.211493 -2.9451e-05
12:79402538 C T 0.047024 -2.3643e-05
12:79407375 G A 0.091533 -2.3928e-04
12:79410286 C T 0.548113 7.4895e-05
12:79411739 G A 0.038972 -1.0318e-04
12:79413333 T A 0.035327 -6.9215e-05
12:79430875 G A 0.272283 -8.0940e-06
12:79445453 C A 0.038624 -6.3924e-05
12:79460171 T A 0.344696 -5.5815e-05
12:79460743 T G 0.070222 4.9878e-05
12:79478362 G A 0.022922 -2.0420e-05
12:79481610 G A 0.247479 4.8893e-06
12:79484134 G A 0.274746 -6.2943e-05
12:79523379 C A 1.941034 -2.5150e-05
12:79524748 G A 0.227147 3.1449e-06
12:79526915 C G 0.941865 2.5583e-05
12:79533225 C T 0.030867 -6.0268e-05
12:79533379 A G 0.137088 -2.6217e-05
12:79536049 T C 0.220439 7.1035e-05
12:79538633 G A 1.219582 5.3107e-05
12:79542239 C T 0.094422 2.7572e-05
12:79547888 T C 0.054032 -5.9531e-05
12:79548360 C T 0.074970 2.8647e-05
12:79550993 T C 0.076457 -1.3694e-04
12:79551400 A G 0.299826 -4.1694e-05
12:79556079 C T 1.278489 -7.6859e-05
12:79562624 T C 0.028309 1.2534e-05
12:79568182 A C 0.031851 -1.3273e-05
12:79582563 G A 0.052020 -4.3724e-06
12:79584218 G A 0.862899 -2.0409e-05
12:79590627 A G 0.021000 -3.9286e-06
12:79595201 A G 1.527431 -6.6286e-05
12:79610313 T C 0.071257 -3.9642e-05
12:79617480 T C 0.138626 -1.6023e-05
12:79617524 A G 0.239209 -1.9108e-05
12:79620778 T C 0.072384 2.2880e-05
12:79622010 G A 0.030007 1.6293e-05
12:79628100 A C 0.037696 8.8409e-05
12:79654318 T C 1.399432 -1.0997e-04
12:79656457 A G 0.081368 -6.2377e-05
12:79669454 T C 0.098203 -4.4727e-06
12:79673847 A C 0.032276 -5.1706e-05
12:79698838 A G 0.069209 -3.4702e-05
12:79699849 G A 0.034188 4.1715e-06
12:79716655 A C 0.143673 -2.1361e-05
12:79718438 T C 0.218679 2.4841e-05
12:79723539 C T 0.116857 -6.7265e-06
12:79728867 T C 0.080439 -5.1355e-05
12:79729193 G A 0.027975 2.5107e-05
12:79729864 G A 0.180944 -2.1350e-05
12:79735694 T C 0.063360 -3.1172e-05
12:79736855 G A 0.032113 7.4880e-05
12:79737098 T C 0.055778 -2.0542e-05
12:79738884 C T 0.080066 3.4425e-05
12:79739273 T C 0.085266 -5.2107e-05
12:79743842 A G 0.021821 1.2366e-04
12:79745210 A G 0.100677 -2.0070e-05
12:79745735 T C 0.034054 1.4090e-05
12:79747441 T C 0.298859 2.2140e-05
12:79748109 C A 0.205875 -3.1769e-05
12:79749023 A C 0.055285 -1.2457e-05
12:79751584 C G 0.043175 2.4690e-06
12:79753736 G A 0.028715 2.2434e-05
12:79758550 T C 0.178065 8.8753e-05
12:79765447 G A 0.101910 1.2057e-05
12:79767635 T C 0.268803 6.3283e-05
12:79775248 T G 0.266275 5.3696e-05
12:79778446 T C 1.428407 -1.0077e-04
12:79794558 T G 1.972012 3.5754e-06
12:79795927 A G 1.975663 -7.3404e-06
12:79796114 C G 0.045249 2.5849e-05
12:79801525 A G 0.279047 4.3606e-05
12:79807070 T C 0.049563 -2.5071e-05
12:79814712 A G 0.045652 -2.8319e-05
12:79836966 A G 0.024249 1.1601e-05
12:79842709 T G 0.140924 -6.5769e-06
12:79879131 T C 0.047833 1.3936e-05
12:79905558 C A 1.664691 -8.3224e-05
12:79909280 A G 0.250377 5.9843e-05
12:79913245 T C 0.091816 1.5345e-04
12:79915598 A G 0.041166 1.5047e-05
12:79917584 T C 0.055700 -8.2960e-05
12:79930316 T C 0.094568 1.0336e-04
12:79940192 G A 0.137987 8.3430e-05
12:79951566 A G 1.391019 -4.0594e-04
12:79963662 A C 0.210140 1.3493e-05
12:79984839 C T 0.051591 4.8070e-05
12:79990210 C T 0.034561 -1.5480e-05
12:79991206 C T 0.061053 -2.6726e-04
12:79992929 C T 0.102546 -2.7886e-05
12:79995550 A G 0.037579 -1.1067e-05
12:80015638 C T 0.081923 7.6610e-06
12:80016412 G A 0.035398 -3.7545e-05
12:80036550 A G 0.027229 3.0623e-05
12:80040134 G T 0.235843 5.3213e-05
12:80059628 C T 0.060533 2.3024e-04
12:80083094 C T 0.032779 3.7376e-05
12:80084463 C T 0.027264 1.9278e-05
12:80090373 C T 0.033006 1.9837e-05
12:80093317 C A 0.359100 2.5523e-05
12:80101106 G A 1.695902 -9.5290e-05
12:80103053 T C 0.053574 -3.0688e-06
12:80106323 A G 0.028335 2.1062e-05
12:80112722 A G 0.063526 -3.4959e-06
12:80113558 T C 0.285295 6.7612e-05
12:80115396 C T 0.035064 -3.6485e-05
12:80115934 T C 0.032068 -1.1133e-04
12:80119552 G A 0.126325 5.5457e-05
12:80120366 A C 0.048537 2.1245e-05
12:80128593 G T 0.140937 3.4147e-05
12:80131093 A G 0.046314 2.3946e-05
12:80132458 C A 0.030121 6.0419e-05
12:80136794 A G 0.031451 5.5197e-05
12:80138815 G A 0.083237 8.6623e-05
12:80140498 G A 0.076272 -1.0746e-06
12:80158645 G A 0.053204 -1.4712e-04
12:80168660 A G 0.121995 3.9200e-05
12:80186462 T C 1.851828 -3.5071e-05
12:80189344 C T 0.371437 -2.3860e-05
12:80196833 T C 0.079628 5.3876e-05
12:80210158 C G 0.059271 -1.0190e-04
12:80217024 T C 1.880920 -3.0300e-05
12:80228443 T C 0.052997 8.2906e-05
12:80247638 G T 0.053789 3.4617e-05
12:80263235 A C 1.880365 -3.9859e-05
12:80268803 A C 1.849968 -5.3635e-05
12:80271261 T C 0.091001 3.6787e-05
12:80274173 G A 0.025577 7.3656e-05
12:80324853 A C 1.914263 -3.7409e-06
12:80350091 G A 0.136792 -7.3257e-05
12:80363397 T C 0.061429 3.2297e-06
12:80364017 A G 0.047472 2.4612e-05
12:80364086 C T 0.077554 -9.7441e-06
12:80367398 G A 1.884347 -2.7776e-05
12:80394436 A G 1.830228 6.2972e-05
12:80394620 T C 1.722173 9.0757e-05
12:80414098 A C 1.324591 2.4571e-05
12:80420896 A C 1.809961 -4.2290e-05
12:80425398 G A 0.072767 -3.3526e-05
12:80426725 A G 0.068141 -2.5945e-05
12:80433487 C T 0.024145 1.7985e-04
12:80436082 G A 0.071712 1.0647e-05
12:80438549 T C 0.046664 4.9053e-05
12:80438851 G A 0.064798 -1.1192e-05
12:80439601 G A 0.023100 -5.7091e-05
12:80442743 G C 0.020215 -1.0212e-04
12:80443788 T C 0.050702 -2.6502e-04
12:80444611 A G 0.099171 -5.2466e-05
12:80450097 A G 0.021594 -6.4270e-05
12:80451244 A G 1.219160 -3.1159e-05
12:80451316 C T 0.269404 -3.3449e-05
12:80451652 G C 0.088914 -3.8321e-05
12:80453341 T C 0.911982 -6.0560e-05
12:80454874 A C 0.396936 3.7237e-06
12:80461944 T C 0.042370 3.7762e-05
12:80463303 A G 0.042571 -3.9980e-06
12:80463823 T G 1.322381 -5.2256e-05
12:80465789 A G 0.069862 1.7399e-05
12:80493172 T G 0.063714 6.2246e-05
12:80511269 A C 0.042591 1.3279e-05
12:80512182 T C 0.069793 1.8625e-05
12:80513597 A G 1.165699 -7.3211e-05
12:80513736 T C 0.035213 -1.3781e-04
12:80526371 T C 0.110158 4.7647e-05
12:80527384 G T 0.063786 5.9915e-05
12:80533897 T C 0.103874 -1.2721e-05
12:80533982 G A 0.036203 -1.0043e-04
12:80546967 A G 0.034989 1.1082e-05
12:80555528 T C 0.035067 -1.3298e-04
12:80555879 C T 0.956634 -3.7586e-05
12:80558497 A C 0.035953 3.9488e-05
12:80559319 G A 0.094786 2.1924e-05
12:80563186 C T 0.030887 1.1571e-04
12:80573139 G T 0.745553 -6.6563e-06
12:80581247 G A 0.105412 1.5704e-05
12:80585282 T C 0.087957 1.6107e-05
12:80591650 T C 0.107100 -6.5992e-05
12:80593948 C T 0.099268 -2.4794e-05
12:80594278 G A 0.062432 -4.5831e-06
12:80597844 T C 0.674724 1.6022e-05
12:80614598 G A 0.199127 -2.2387e-05
12:80614869 C T 0.852961 2.6648e-05
12:80620559 T C 0.086347 -2.9661e-05
12:80628573 G A 1.595550 2.4630e-05
12:80633653 A C 0.025135 6.2059e-05
12:80646305 G A 0.034447 3.5725e-05
12:80656859 G C 0.120632 -8.5793e-05
12:80662299 A G 1.748844 -6.9289e-05
12:80665081 G T 0.205751 -7.3184e-06
12:80667211 A G 0.121187 8.2608e-06
12:80695487 A G 0.120171 -3.1754e-06
12:80699475 T G 0.154387 1.2097e-04
12:80713081 G C 0.115984 -8.9012e-06
12:80734470 C T 1.244707 -4.3870e-05
12:80735737 G A 0.116484 -5.0450e-05
12:80740681 T C 0.130028 3.0261e-05
12:80745943 C T 0.057794 3.8799e-05
12:80759737 T G 0.056671 1.6031e-05
12:80761411 T G 0.399854 2.6512e-05
12:80761960 A G 0.201850 9.8138e-06
12:80764656 A G 1.675574 4.9908e-06
12:80765155 T C 0.129687 9.0108e-05
12:80768452 G T 1.841740 9.9636e-05
12:80771311 C T 1.712556 2.8587e-05
12:80775879 T C 0.097360 -3.2495e-05
12:80786049 C A 0.167257 8.0853e-05
12:80786495 C T 0.048287 -4.4807e-05
12:80793341 A G 0.393830 5.0019e-05
12:80798083 C T 0.046031 -2.0528e-05
12:80804412 G A 1.843058 1.1025e-04
12:80804716 G C 0.099846 -2.0249e-05
12:80810998 G A 1.706548 4.3916e-05
12:80812675 G A 1.308311 -1.8031e-05
12:80826187 G A 1.399296 -2.3965e-05
12:80827286 G A 1.008205 -4.0087e-05
12:80833282 G A 0.186949 -4.2202e-05
12:80833698 G A 1.234694 -9.5881e-06
12:80833840 T C 0.149665 -1.4758e-04
12:80838175 T C 0.037644 8.5186e-05
12:80838564 T C 0.037307 1.0040e-04
12:80849279 C T 0.035804 9.4443e-05
12:80850440 C A 0.117704 5.3045e-05
12:80853649 A G 0.588403 -4.6140e-05
12:80864831 C T 0.667382 2.1755e-05
12:80865948 G A 0.104536 7.7385e-06
12:80878310 G C 0.046463 6.8739e-06
12:80879168 A G 0.057239 -3.1512e-05
12:80880491 C T 0.406134 -2.0362e-06
12:80886664 G A 1.871734 -6.7752e-05
12:80889612 A G 1.344105 -1.7037e-05
12:80889829 A T 1.869735 -7.6813e-05
12:80892943 T C 1.869313 -8.0301e-05
12:80896359 A C 0.457674 2.4816e-06
12:80897914 C A 0.042714 3.3338e-06
12:80900348 G T 0.531956 -1.4155e-05
12:80930412 C T 0.124549 -1.3872e-05
12:80933734 G A 0.221516 -2.6168e-05
12:80936026 G A 0.336416 -7.5793e-06
12:80940609 T C 0.256233 5.0108e-06
12:80941709 T C 0.076804 1.6656e-05
12:80942539 T C 0.029449 1.1675e-05
12:80943669 G A 1.518470 -1.0426e-05
12:80944027 T C 0.041241 -1.6513e-05
12:80947211 C A 1.977410 -9.8990e-05
12:80948381 T C 0.078073 1.3716e-05
12:80950496 A G 0.065879 -6.9237e-06
12:80951301 A G 0.059988 -2.1434e-05
12:80959093 T C 0.036963 3.8068e-05
12:80959208 T C 0.027644 3.7180e-05
12:80962413 G A 0.040851 -7.7157e-06
12:80968400 G A 0.174501 -2.0055e-05
12:80979294 A G 0.413243 1.6380e-05
12:80982097 G A 0.031516 -6.1210e-06
12:80985872 T G 1.837531 -3.1414e-05
12:80987165 G A 0.057810 -2.3013e-05
12:80987678 A G 0.111667 -2.4570e-05
12:80987738 G T 0.061384 1.0923e-06
12:80994495 T C 0.884925 -3.6829e-05
12:80995651 G A 0.557851 2.8051e-05
12:80997231 T C 0.043441 1.2527e-05
12:80999524 A G 0.094584 -7.5497e-06
12:81007527 C T 0.041604 2.3966e-05
12:81019505 T A 0.490852 -8.6678e-05
12:81020376 G C 0.625602 -8.8584e-05
12:81027185 G T 0.055571 1.7829e-05
12:81030459 T C 1.319165 -5.4243e-05
12:81032938 A C 0.106928 2.9790e-05
12:81039244 C A 0.083763 -1.2717e-05
12:81052188 C T 0.020594 -3.7311e-06
12:81058638 T C 1.845652 -2.2737e-05
12:81075518 C T 0.694890 3.1493e-05
12:81091043 C T 0.138321 -1.3825e-04
12:81093144 C A 0.156896 1.0512e-05
12:81094126 T C 0.161921 -1.0025e-04
12:81097144 G A 0.022279 -6.2032e-05
12:81104350 C T 0.188046 8.6457e-05
12:81110156 C A 0.077820 -1.0784e-05
12:81111905 A G 0.027378 -2.6166e-05
12:81126024 C T 0.080861 7.0922e-06
12:81126260 A G 0.047323 7.5336e-05
12:81132920 G A 0.067103 -9.7534e-05
12:81133365 C T 1.019445 -2.9411e-05
12:81141969 C T 0.488233 -3.9455e-05
12:81155534 T C 1.904413 -4.9951e-06
12:81156788 C A 0.120943 -7.6400e-06
12:81166557 A G 0.118843 2.8777e-05
12:81205379 T G 0.024317 8.8726e-05
12:81205710 G A 0.218731 7.9928e-06
12:81208085 C T 0.862409 -5.3873e-05
12:81213635 T C 1.717551 1.3985e-05
12:81223496 C T 0.020685 -1.3842e-05
12:81232681 A G 0.030643 1.0382e-04
12:81233648 G T 0.180672 -1.8730e-07
12:81246907 T C 0.897561 6.2466e-05
12:81247318 C T 0.029738 -7.6727e-06
12:81250579 G A 1.816355 1.7443e-04
12:81257188 A C 0.423619 1.0801e-06
12:81259619 C T 0.022759 6.5780e-06
12:81262423 C T 0.147198 1.7302e-05
12:81264370 G A 0.036508 5.5217e-05
12:81267416 G A 0.089829 -6.2762e-05
12:81272215 T C 0.043616 -6.9682e-05
12:81273016 C A 1.761541 2.6005e-07
12:81306178 T A 0.039881 9.4919e-06
12:81313367 T C 0.274630 4.3991e-05
12:81313763 G A 0.139142 -1.3501e-05
12:81315746 C A 0.471585 -2.9969e-06
12:81320431 G A 0.053201 1.3087e-04
12:81325664 C T 0.106902 2.4832e-05
12:81329536 C A 1.713669 -1.0375e-05
12:81329737 G A 0.031484 2.6721e-05
12:81331857 A C 0.061643 3.0180e-05
12:81349048 T C 0.035041 -1.1673e-05
12:81351074 G A 0.551148 1.4797e-05
12:81351858 T C 1.921355 1.0116e-04
12:81357704 T C 0.070348 5.3761e-05
12:81365647 T C 0.078622 4.4242e-05
12:81369713 T C 0.083452 5.2066e-06
12:81372023 A G 0.037365 -5.5920e-05
12:81373517 A G 0.178419 -1.0088e-04
12:81373808 G A 0.092533 7.8781e-05
12:81377740 G A 0.029160 2.0162e-05
12:81381354 G A 0.057070 1.6001e-05
12:81395049 A G 0.090842 -1.7444e-06
12:81400696 C A 0.058514 6.8184e-05
12:81409687 A G 0.454052 1.4795e-05
12:81410327 A G 0.090793 7.0620e-05
12:81415561 T C 0.096522 -2.5025e-05
12:81434565 G A 0.051874 3.9567e-05
12:81437253 C T 0.462254 1.3234e-05
12:81465645 T G 1.361359 -7.9422e-06
12:81470522 T G 0.279154 -6.6030e-04
12:81473250 A C 0.055694 -2.9564e-04
12:81478866 A G 0.134400 -1.2651e-04
12:81497354 A G 0.276963 7.0241e-05
12:81503843 T C 1.029468 1.4960e-05
12:81503940 A G 0.047414 -5.8528e-05
12:81511561 T C 0.046768 -5.1355e-05
12:81512539 A C 0.144378 -3.2178e-06
12:81514856 G A 0.117542 8.4132e-05
12:81522025 T C 1.935075 2.2747e-05
12:81549594 C A 0.077401 3.0437e-05
12:81553867 A G 0.041172 -7.7372e-05
12:81555043 A G 1.066194 -1.9699e-05
12:81562149 C T 0.115169 -8.4001e-05
12:81573175 A G 0.409065 7.6491e-05
12:81588406 C T 0.081472 -3.7517e-04
12:81597080 G A 0.040510 5.5835e-05
12:81602449 G A 0.976439 2.3045e-05
12:81609685 C T 0.048027 -5.9321e-05
12:81610702 A G 0.094744 -2.8490e-05
12:81628235 A G 0.042020 -1.1278e-04
12:81644757 G A 0.421662 2.3892e-04
12:81645060 T C 0.064220 1.1179e-05
12:81645855 C T 0.136786 -7.4709e-05
12:81646663 A G 1.063068 -1.5286e-06
12:81658625 G A 0.038972 3.1048e-05
12:81661583 A G 0.035135 -6.7523e-05
12:81668354 C T 0.029650 9.0730e-05
12:81692445 T C 0.992885 -1.5046e-05
12:81697230 T G 1.945556 4.1798e-06
12:81709014 C T 0.488862 -9.2950e-05
12:81723943 T G 0.054159 1.0460e-04
12:81724190 T C 0.075902 1.9735e-05
12:81737351 G A 1.795365 1.6564e-06
12:81743835 G C 0.065246 5.1071e-05
12:81759483 C T 0.036774 -6.4349e-05
12:81783380 A G 0.048170 1.3145e-05
12:81794885 C T 0.226771 -6.1938e-05
12:81798347 C A 1.810743 9.5715e-05
12:81808104 C T 0.139343 -2.8007e-05
12:81811450 G A 0.026083 1.0636e-06
12:81843128 A G 0.279514 -1.6200e-05
12:81849824 C A 0.435879 5.2252e-06
12:81862752 A G 1.151658 -7.7073e-05
12:81863599 G T 0.065632 -3.0211e-05
12:81883680 C T 0.518788 9.9927e-06
12:81886611 A G 1.959665 -5.7823e-06
12:81887329 C T 0.142920 6.4678e-05
12:81896264 T C 0.537230 -1.8929e-05
12:81903484 T C 0.159847 -3.1901e-05
12:81908035 T C 0.040965 2.8052e-05
12:81925804 G A 0.025820 4.9921e-06
12:81933557 T C 0.093825 1.0963e-06
12:81935912 C T 0.059433 4.7597e-05
12:81969246 C T 0.040462 -4.5461e-06
12:81969631 A G 0.262513 5.8160e-05
12:81975288 C T 0.054211 5.7983e-05
12:82010100 T C 1.136412 5.1129e-05
12:82015536 G A 0.850092 9.9511e-06
12:82015650 G A 1.765686 7.3772e-05
12:82024279 A G 0.133916 1.1455e-05
12:82027041 C T 0.062036 -1.4219e-04
12:82046359 T C 0.075571 -3.2125e-05
12:82048075 A G 0.038050 -1.1183e-04
12:82059021 A C 0.050786 9.6242e-06
12:82062312 T C 0.398932 -8.1957e-06
12:82074571 C T 0.059394 1.9238e-05
12:82099363 T C 0.078606 1.2689e-06
12:82102912 T C 0.091952 -3.4232e-05
12:82107268 C T 0.848430 5.8341e-05
12:82107590 C T 1.737435 4.0130e-06
12:82125412 C T 0.116633 -4.4656e-04
12:82136232 G T 0.045230 -1.8329e-05
12:82138978 C T 0.036817 -6.8614e-05
12:82139004 T C 0.043912 -2.5591e-05
12:82148458 A G 0.085766 7.2242e-05
12:82155121 C T 1.875295 5.0782e-05
12:82155940 T C 0.054486 -5.5202e-05
12:82163535 C A 0.030036 -6.2775e-05
12:82167817 A G 0.305416 -6.3139e-04
12:82172880 A G 0.054818 -3.5054e-05
12:82182529 T C 0.032863 -3.3258e-05
12:82191282 A G 0.475201 9.3171e-05
12:82219229 A C 0.349360 4.0739e-05
12:82257310 T C 0.094903 1.1025e-04
12:82258775 A G 0.193804 -3.8463e-05
12:82266796 G A 0.056849 5.3196e-05
12:82268017 T C 0.617952 1.4640e-04
12:82268944 C T 0.158493 8.2224e-06
12:82289329 G A 0.986170 9.2848e-06
12:82291055 A G 0.040968 2.9500e-05
12:82304412 T C 0.126182 2.0069e-06
12:82324573 T C 1.190156 4.4732e-05
12:82336468 T C 0.838813 1.9952e-04
12:82338719 C T 0.108028 6.3992e-05
12:82343529 G A 0.255788 -1.4843e-03
12:82379703 T C 0.057073 5.1653e-05
12:82385372 A G 0.285883 -3.0841e-05
12:82395200 C T 0.024262 2.9965e-05
12:82397696 T G 0.682108 -1.9040e-05
12:82398131 T G 0.043821 3.3826e-05
12:82399637 G A 0.040582 1.6401e-05
12:82399734 T C 0.224453 3.6600e-05
12:82400246 C T 0.053013 -2.1318e-05
12:82401287 G A 0.305260 -6.6687e-06
12:82408995 C T 0.060481 -1.7842e-05
12:82420006 A C 1.939785 -1.7000e-04
12:82421343 C T 0.119317 -1.3123e-06
12:82428557 T C 0.072672 6.3422e-07
12:82439446 C A 0.097999 1.1784e-05
12:82445819 T C 0.154631 -5.5563e-05
12:82453420 T C 0.261591 8.1026e-05
12:82460331 G A 0.658037 1.1881e-05
12:82461174 T C 0.397585 -2.1967e-05
12:82461532 C T 0.023541 2.1926e-05
12:82464727 A G 0.028923 1.5265e-05
12:82465983 T C 1.396654 8.0334e-06
12:82466718 T C 0.045791 2.3147e-05
12:82467039 A G 0.086684 -4.6123e-05
12:82480867 G A 0.040517 -2.2234e-05
12:82483116 T C 0.385112 -5.4089e-05
12:82483211 T C 0.040290 -2.0134e-05
12:82500739 T G 0.060108 6.3914e-05
12:82502008 A G 0.264840 -6.8210e-05
12:82510665 T G 0.040536 -4.8630e-06
12:82529810 G A 0.067086 -2.2956e-05
12:82542418 C T 1.105451 6.9401e-06
12:82556397 C T 0.835044 -1.2362e-07
12:82558909 C T 0.064026 1.2375e-04
12:82563586 G T 0.199698 -7.0950e-06
12:82569981 T C 0.027417 -2.7920e-05
12:82573191 G A 0.141112 3.1938e-06
12:82575742 G A 0.090959 3.8763e-06
12:82576606 A G 0.054723 3.4717e-05
12:82578417 G A 0.295075 -6.4518e-06
12:82579409 G A 0.045061 4.0163e-05
12:82585022 C T 1.006758 8.1594e-06
12:82591896 C T 1.591918 4.3974e-05
12:82593304 A G 0.026063 -5.0286e-05
12:82597637 A C 0.117094 -5.7894e-05
12:82603087 A C 0.075139 -4.8341e-05
12:82608446 A G 0.076528 -4.6088e-05
12:82613624 C A 0.166978 -4.5361e-07
12:82628133 A C 0.056570 3.1056e-05
12:82628610 G A 0.240072 -4.9381e-06
12:82647987 T C 0.141155 4.8786e-05
12:82650083 T C 1.223149 -1.6884e-05
12:82661053 T G 0.026180 -5.8174e-05
12:82670236 T C 0.166199 6.9934e-07
12:82671208 T G 0.030997 -4.9325e-05
12:82672618 G A 0.041565 2.4885e-05
12:82687443 T G 0.121927 -1.0310e-04
12:82727966 T C 0.037862 4.6675e-06
12:82728615 T C 0.030367 -8.5489e-05
12:82737663 G T 0.032042 -1.6324e-05
12:82744724 A G 0.039757 2.8635e-05
12:82752037 G T 0.073458 7.0565e-06
12:82752080 T C 0.039601 -6.7754e-05
12:82752559 G T 0.185696 -2.9493e-05
12:82754537 A G 0.028874 1.0415e-05
12:82761476 T C 0.041309 -6.7266e-05
12:82770157 C T 0.081673 -3.1015e-06
12:82779745 G A 1.919473 9.0969e-06
12:82792787 A C 1.918006 4.5940e-06
12:82814251 C G 0.136750 1.4096e-05
12:82820997 G A 0.068443 -8.5677e-05
12:82838076 A G 0.029981 -7.0817e-05
12:82838715 A C 0.145744 -2.1174e-06
12:82845979 T C 0.171512 -1.0008e-04
12:82861540 T G 0.054538 -6.8897e-05
12:82865005 T C 0.186339 -2.4170e-05
12:82869997 G A 0.147305 -2.0664e-05
12:82873587 C T 0.096827 1.3166e-05
12:82877040 T C 0.084412 3.0385e-06
12:82888461 T C 0.022626 -4.0416e-05
12:82890252 G A 0.509431 -9.2719e-05
12:82897877 G A 0.115328 -2.6082e-06
12:82914248 G A 0.342709 5.6658e-06
12:82918821 T G 0.042526 -3.5980e-05
12:82921143 T C 0.545458 2.4035e-06
12:82921922 C T 0.509723 -1.3047e-05
12:82921999 A G 0.031224 8.5065e-05
12:82931646 A G 1.811393 -1.1990e-04
12:82948961 A G 0.258018 2.8267e-05
12:82949262 C T 0.141434 -6.0170e-05
12:82951172 T C 0.140616 -7.4843e-05
12:82957899 G A 0.043389 -1.9412e-05
12:82967011 C A 0.267353 4.7186e-05
12:82969653 A C 0.108697 -3.5079e-05
12:83004248 C T 0.129729 -7.8780e-05
12:83004752 G A 0.047576 9.1502e-05
12:83007619 G A 0.106782 -3.8138e-05
12:83010394 T C 0.042863 -2.2251e-05
12:83010857 A G 0.075577 2.3349e-05
12:83016423 C T 0.046989 4.6938e-05
12:83018814 G A 0.125234 -2.0147e-05
12:83019188 C T 0.040744 8.0361e-05
12:83031745 T C 0.104744 -1.1786e-04
12:83042261 A G 0.273610 5.1513e-06
12:83042393 A G 0.430445 1.0610e-04
12:83049828 A G 0.249115 -9.7511e-05
12:83066333 G C 0.031692 2.9558e-06
12:83066416 G A 0.075847 -7.8089e-05
12:83072020 G A 0.075886 1.6086e-05
12:83076731 T C 0.264750 3.0467e-05
12:83078591 T G 0.058372 -4.9531e-05
12:83086170 G A 0.267106 2.6357e-05
12:83089431 C T 0.378215 -2.3779e-06
12:83103007 A G 0.037768 1.0290e-06
12:83105397 T G 0.023295 5.8661e-05
12:83116875 A C 0.185352 1.2563e-06
12:83118967 T C 0.132196 -1.4263e-04
12:83124119 T C 0.054480 1.2050e-04
12:83133530 G A 0.146030 -1.6899e-04
12:83147294 A G 0.192213 -1.3383e-04
12:83151484 G A 0.113332 1.2510e-04
12:83153284 G T 0.025213 6.6174e-06
12:83155579 G A 0.122384 9.8330e-05
12:83160190 T G 0.374112 -8.3262e-06
12:83164556 A G 0.354021 -1.0799e-05
12:83166956 G A 0.240117 -3.3951e-07
12:83174063 G T 0.084880 -3.7379e-05
12:83179635 G A 0.053987 -1.2972e-05
12:83179678 A G 0.487463 -1.9279e-05
12:83186769 A G 0.023924 -1.6439e-05
12:83188780 T G 0.599150 -2.1910e-05
12:83206927 C T 0.216849 2.7016e-05
12:83224324 C A 0.136315 2.3369e-05
12:83226266 T C 0.049322 3.9138e-05
12:83228466 A G 0.033249 2.7504e-05
12:83230141 A G 0.066687 -6.2801e-06
12:83235221 G A 0.091660 7.0420e-05
12:83238086 G A 0.094091 2.4463e-05
12:83240687 C T 0.069371 4.5252e-05
12:83249247 C A 0.124127 1.1261e-04
12:83256989 A G 0.130674 -2.4248e-04
12:83262794 G A 0.089618 1.2362e-04
12:83265904 A G 0.086402 -1.1653e-04
12:83274061 C G 0.975809 3.3719e-06
12:83274241 A G 0.870095 1.8630e-05
12:83282386 C T 0.328850 2.5774e-04
12:83285882 A G 0.032555 -1.4755e-05
12:83286409 A G 0.081066 -1.1598e-07
12:83287522 G A 0.091303 -2.6135e-04
12:83290956 A G 0.063159 -3.5980e-05
12:83292503 A G 0.920018 8.3879e-07
12:83298633 G A 0.261825 5.2320e-04
12:83304466 T C 0.205076 3.5410e-05
12:83305939 G T 0.051848 1.5130e-05
12:83307082 T C 0.136020 -1.4292e-04
12:83323342 A G 0.165494 -7.0752e-05
12:83326809 A G 1.833405 5.9313e-05
12:83326899 G C 0.023055 8.0385e-07
12:83342739 C G 0.176530 2.4364e-05
12:83344190 C A 1.578185 4.3382e-05
12:83348157 T C 0.070066 -9.6314e-05
12:83349196 C T 0.126166 -1.0618e-04
12:83357084 A G 0.248089 -3.5104e-05
12:83357678 T G 1.820114 2.6515e-05
12:83358208 A G 0.081790 3.7048e-05
12:83360445 T G 0.195122 3.1559e-07
12:83363367 G T 0.166624 -6.9411e-05
12:83369331 C T 1.632282 7.6705e-05
12:83370585 C G 0.118863 1.8904e-05
12:83381728 G A 0.029228 -3.5864e-05
12:83398390 G A 0.088103 2.9182e-05
12:83402014 A G 0.078606 1.2692e-05
12:83402097 G A 0.050228 -1.8979e-06
12:83407517 G A 1.675003 4.4962e-05
12:83411263 A G 0.036976 -1.7296e-04
12:83413055 T C 1.282036 5.4988e-05
12:83413311 G C 1.121550 2.4280e-05
12:83413561 C T 1.316036 3.4291e-04
12:83414151 C T 0.442695 -4.1930e-05
12:83415628 A G 1.341268 2.0194e-04
12:83423597 A G 1.254973 9.4129e-05
12:83426979 A G 0.034710 -3.1624e-05
12:83436354 T C 0.649576 4.2644e-05
12:83439962 T C 0.072036 -4.5311e-06
12:83446547 G A 0.028137 4.3512e-05
12:83450963 C T 0.763180 9.7147e-06
12:83458189 G A 0.074578 2.2397e-05
12:83461855 G A 0.117480 -1.2348e-06
12:83464639 G A 1.527941 4.9674e-05
12:83469215 G A 0.023600 7.1641e-05
12:83472258 T C 0.081592 -5.2589e-05
12:83473811 A G 1.900557 8.7938e-06
12:83477133 G A 0.767760 3.8201e-05
12:83479481 A T 0.150733 3.5804e-05
12:83485405 A G 0.122975 -3.5181e-05
12:83485801 C T 0.227900 -5.4931e-05
12:83487453 A G 0.272611 1.8839e-05
12:83488698 T C 1.257658 5.0715e-05
12:83497229 T C 0.031302 1.3154e-04
12:83507539 C T 0.105364 2.0880e-05
12:83508431 G A 0.235314 3.4495e-05
12:83511984 C T 0.526282 6.5868e-06
12:83515607 A G 0.391483 3.8899e-05
12:83516749 A G 0.108596 -6.3998e-06
12:83518015 G A 0.050290 1.6003e-06
12:83519695 G A 0.389971 1.1893e-05
12:83522892 C A 0.038375 -7.2911e-05
12:83523857 T A 0.664681 3.0696e-05
12:83524765 C T 0.183249 5.1966e-05
12:83525099 A G 0.029725 3.4708e-05
12:83532540 A C 1.089356 2.0832e-04
12:83536987 G A 0.102576 -1.2235e-04
12:83539371 C T 0.229851 2.9150e-05
12:83539662 T C 0.048907 1.8269e-05
12:83541770 T C 0.043717 -3.8411e-05
12:83541969 T C 1.379428 -3.9635e-05
12:83542504 G A 0.078846 1.0585e-04
12:83543228 A G 0.100154 -1.2567e-05
12:83550959 T C 0.056064 -1.3886e-05
12:83551099 G A 0.078190 -2.7139e-05
12:83563421 G A 0.029137 2.1452e-06
12:83568305 C T 0.021140 1.0569e-05
12:83572667 C T 0.121430 4.8243e-05
12:83575632 A C 0.059946 -4.0678e-05
12:83581972 T C 0.047579 5.5881e-05
12:83582231 A G 0.241211 3.6304e-06
12:83585374 G A 0.619893 1.6750e-05
12:83588194 G A 0.069690 -5.2548e-06
12:83598604 T C 0.031240 -9.5702e-05
12:83604108 A T 1.086477 5.9613e-06
12:83616397 T C 1.150609 8.1475e-06
12:83645684 A G 0.046995 3.8297e-05
12:83651939 G T 1.159642 5.9276e-06
12:83656925 G A 0.134306 3.7796e-05
12:83660130 A C 0.717840 2.3518e-05
12:83664351 A G 0.033912 1.3073e-05
12:83664897 G A 0.149733 7.2028e-05
12:83670920 T G 0.022792 4.3078e-05
12:83673544 A G 0.225447 9.1001e-05
12:83679640 G A 0.175245 2.1564e-04
12:83682542 A G 0.094851 -1.9211e-05
12:83692617 C T 0.026284 4.2017e-05
12:83699954 T C 0.083945 4.7811e-05
12:83715961 C G 0.068076 6.1739e-05
12:83717322 A G 0.080144 1.4137e-05
12:83727200 C T 0.044587 2.5382e-05
12:83730077 T C 0.303182 -1.4294e-05
12:83740608 C G 0.063114 -1.7545e-05
12:83743601 A G 0.550077 1.9300e-04
12:83744319 G C 0.086993 -1.7067e-05
12:83746599 C T 0.972379 7.1144e-05
12:83765482 A G 0.061303 -4.3412e-05
12:83782251 G T 0.066729 4.3500e-05
12:83789576 G T 0.107863 1.6490e-06
12:83808628 C A 0.067171 6.4777e-05
12:83827139 T C 0.037605 5.9239e-05
12:83841650 G T 0.026855 -7.5465e-07
12:83842800 A G 1.041111 2.4187e-03
12:83848278 C T 0.237953 3.3220e-05
12:83850783 G A 0.120456 -3.5518e-05
12:83854544 A G 0.036956 -6.7075e-05
12:83857937 T C 0.790234 2.7734e-05
12:83862416 G A 0.940583 1.7618e-05
12:83873836 G A 0.042727 -1.5268e-04
12:83875453 G A 0.083604 -5.1393e-05
12:83882469 A T 0.023266 8.0200e-05
12:83887852 G A 1.269008 1.2499e-04
12:83891190 A G 0.021325 -3.0102e-05
12:83901032 A G 0.189377 1.3559e-05
12:83910630 T C 0.067038 -4.1846e-05
12:83910903 T C 0.033237 1.2076e-04
12:83920845 A C 0.041046 -5.1139e-05
12:83922912 G A 0.920576 -9.8328e-05
12:83927799 A G 0.030929 -5.3175e-05
12:83953190 T C 0.046930 1.7871e-05
12:83960808 T C 1.624048 1.7361e-05
12:83961998 A G 0.103118 6.6341e-05
12:83977521 A G 0.226868 3.1918e-06
12:83989552 A C 0.037096 -1.4895e-04
12:83991479 T G 1.106315 -4.6100e-05
12:84006585 T G 0.050809 5.2072e-05
12:84007967 T G 0.024875 4.1395e-05
12:84008275 G A 0.158302 -1.5044e-05
12:84021405 A C 0.031386 -5.7633e-05
12:84024119 A G 1.080469 -6.0074e-05
12:84073646 T C 0.040922 7.1762e-06
12:84083471 C T 1.955864 1.9544e-05
12:84084065 C T 0.111511 8.5165e-06
12:84117184 A G 0.254818 1.0477e-05
12:84142906 T C 0.027479 -9.2165e-06
12:84147026 A G 0.140668 -3.0642e-06
12:84152210 A G 1.268924 6.9237e-05
12:84154996 G A 0.141826 -1.8714e-05
12:84160515 T C 0.764371 2.0839e-04
12:84172757 T C 0.038780 2.4683e-05
12:84174330 A G 0.125948 2.7209e-05
12:84174413 A C 0.593710 3.0837e-05
12:84177742 C T 0.530817 3.4464e-05
12:84184352 G A 0.407666 2.8442e-05
12:84189297 T C 0.054058 6.7447e-05
12:84189554 C T 0.040432 -5.9022e-04
12:84210234 C T 0.469569 5.6669e-05
12:84213138 A G 0.026518 2.7193e-05
12:84221359 T G 1.023665 1.8992e-05
12:84254160 C T 0.093419 7.7594e-05
12:84269551 G A 0.530272 5.3698e-05
12:84280374 A G 0.087674 -6.6863e-05
12:84281959 C T 1.314955 1.3536e-05
12:84283859 T G 1.284130 2.0415e-05
12:84300974 A G 0.044928 1.0635e-04
12:84301275 T G 0.026187 2.5228e-05
12:84303457 A G 0.055006 -1.5820e-05
12:84304983 A G 0.029011 1.3104e-05
12:84338048 A C 0.345221 -1.2653e-04
12:84338310 G C 0.042685 -9.4051e-05
12:84343001 T C 0.031325 -2.0347e-05
12:84355705 T C 1.935705 -5.9008e-06
12:84369765 G T 0.757325 4.1020e-06
12:84384008 A G 0.260296 -7.0526e-06
12:84392806 C T 0.524147 -1.9148e-05
12:84425668 G T 0.047459 2.1485e-05
12:84432832 A G 0.198280 -9.4716e-05
12:84440983 A G 0.024077 2.4469e-05
12:84451434 G A 0.125241 2.4851e-04
12:84459506 T G 0.399490 1.5585e-04
12:84476345 C T 0.276067 -1.6869e-05
12:84485898 A G 0.045437 -3.2681e-04
12:84486659 A G 0.026424 9.1998e-06
12:84508145 T G 0.482913 -6.9977e-06
12:84510437 A G 0.100501 6.2213e-05
12:84517544 A G 0.105484 2.5449e-05
12:84517733 A C 0.055759 -8.9726e-05
12:84524991 A C 0.073834 -2.9562e-05
12:84548486 T C 0.028296 -2.9038e-05
12:84550906 G A 0.064720 -8.7827e-05
12:84557724 C T 0.072004 1.1350e-04
12:84560908 C T 1.513634 -3.1881e-06
12:84564068 A G 0.929652 2.1760e-05
12:84566349 G A 1.518113 -1.1491e-05
12:84568408 T C 0.076048 2.2505e-05
12:84578565 G A 0.087269 -1.1979e-04
12:84580225 T C 0.143134 2.0799e-06
12:84581746 G A 0.056255 1.1531e-04
12:84592306 G A 0.055963 5.5872e-06
12:84605012 C A 0.379682 -6.1039e-05
12:84608790 A G 0.204012 1.1004e-05
12:84624334 G C 0.026975 4.5143e-05
12:84633910 T C 0.030556 -5.9113e-05
12:84640380 T C 0.383924 -9.3277e-05
12:84641354 G A 0.052915 -7.0473e-05
12:84648737 T G 0.090122 2.2198e-05
12:84649125 G A 0.031740 -1.6994e-05
12:84662718 C T 0.063841 -7.8917e-05
12:84685719 G T 0.380146 -5.7678e-05
12:84688852 A G 1.522751 -2.4455e-06
12:84689866 T C 0.562992 8.0626e-05
12:84698159 C G 0.958117 2.3352e-05
12:84701253 G A 0.048845 1.8186e-04
12:84708006 C A 0.875185 1.3909e-05
12:84710124 C T 0.064308 -2.6995e-05
12:84716195 G A 0.101323 3.4041e-05
12:84723835 T C 0.025995 8.7768e-06
12:84725979 C T 0.042786 1.0056e-05
12:84726840 C T 1.842130 -1.5830e-05
12:84730582 G A 0.489599 9.7520e-05
12:84744022 G A 1.431234 -9.3012e-06
12:84744438 T C 0.082621 -1.3708e-04
12:84748662 C T 0.031529 1.7168e-05
12:84751608 C T 0.028903 6.2404e-05
12:84753162 G A 0.832256 2.8353e-06
12:84754684 T C 0.076668 9.6143e-06
12:84779111 C T 0.089125 3.0035e-05
12:84834124 T C 0.383229 -6.8681e-05
12:84835164 G A 0.068002 -4.3461e-05
12:84852873 G T 0.076214 2.2546e-05
12:84874252 C T 0.027849 1.0980e-05
12:84877456 C A 0.110732 -4.5801e-05
12:84886573 G T 0.077797 -5.8233e-05
12:84896777 T C 0.071640 3.0105e-05
12:84898007 T G 0.114348 2.4767e-05
12:84907096 T C 1.183505 -3.0495e-06
12:84919816 C T 0.058820 -1.7858e-05
12:84923832 T C 0.095149 1.3643e-04
12:84926759 G A 0.043529 2.5589e-05
12:84927687 T C 0.076025 2.8764e-05
12:84935815 C T 0.072276 8.5165e-05
12:84937709 G A 0.095347 1.1598e-04
12:84944768 C T 0.021717 2.5860e-05
12:84953584 G A 0.057382 8.0540e-05
12:84964057 C T 0.345085 -3.6623e-05
12:84971369 A G 0.085493 2.5163e-05
12:84974337 A G 0.096869 6.1197e-05
12:84974976 A C 1.544806 -7.4127e-05
12:84977397 A G 0.832763 2.3780e-05
12:84980047 G C 0.196495 1.8409e-05
12:84988347 A G 0.071238 -8.3139e-05
12:84989238 C T 0.076759 1.0449e-05
12:84995924 T C 0.377734 -7.6579e-05
12:85000743 G A 1.022029 8.2059e-06
12:85000865 A T 0.030345 -6.0941e-05
12:85004164 G A 0.718437 7.1632e-06
12:85013430 T G 0.270585 2.1963e-05
12:85024314 T C 0.427751 4.0657e-06
12:85024528 C T 1.052928 -1.0658e-05
12:85025954 G C 0.339376 1.4956e-06
12:85030991 C A 1.315435 -3.2268e-07
12:85031515 G A 0.041546 4.1541e-05
12:85031781 C T 0.071244 -3.5293e-05
12:85042962 T C 0.117785 5.2878e-06
12:85043746 A G 0.039997 -3.7325e-06
12:85046714 C T 0.199195 -1.0538e-06
12:85056854 C G 0.371817 7.5291e-06
12:85058073 T G 0.088028 -1.4030e-04
12:85067612 C G 0.123339 1.4869e-05
12:85068731 T C 0.086730 -4.7216e-05
12:85096228 T C 0.607014 -2.4990e-05
12:85103822 A G 0.245992 -8.5019e-06
12:85103970 A G 0.045454 3.0463e-05
12:85106627 T C 0.093098 4.1450e-05
12:85113601 T C 0.085389 -2.1723e-05
12:85135521 A G 0.847489 -4.0936e-05
12:85142903 G T 0.180487 1.5169e-05
12:85143775 G A 0.536007 3.0145e-05
12:85145143 A G 0.028485 -2.4328e-05
12:85151718 G A 0.089404 -3.4220e-05
12:85153051 T C 0.452948 1.2385e-05
12:85154465 G T 0.084467 5.6371e-05
12:85155368 T C 0.978013 3.5035e-05
12:85168281 C T 0.088875 1.1559e-04
12:85169104 C G 0.047356 5.0107e-06
12:85178759 C G 0.166260 -9.1330e-05
12:85182753 G T 0.045690 -3.2947e-05
12:85185396 A C 1.739058 7.4062e-05
12:85193663 T C 0.084594 7.1391e-06
12:85205218 T C 1.253879 7.0679e-06
12:85212015 C T 0.150045 -8.6346e-05
12:85227153 G A 0.107778 -5.4159e-05
12:85227533 C T 0.070968 -6.4300e-06
12:85228816 C T 1.100969 5.7912e-05
12:85231488 A C 0.496250 -2.3138e-07
12:85238411 C T 1.284860 -5.4056e-05
12:85239377 G T 1.971937 -5.7313e-05
12:85243681 G A 0.638602 1.2957e-05
12:85248957 C T 1.013139 -5.0848e-05
12:85249382 A G 0.028199 -1.3650e-05
12:85250570 T C 0.022227 4.3876e-06
12:85262252 A C 0.238381 -9.5003e-05
12:85266484 A G 0.022519 2.9377e-06
12:85277561 A T 0.403392 3.7165e-05
12:85283671 T C 0.392136 3.6091e-05
12:85297523 C T 0.145432 3.0830e-05
12:85308114 T C 0.037021 2.5865e-05
12:85309148 A G 0.822428 -3.8585e-05
12:85316978 C T 0.590701 1.1846e-05
12:85317324 G T 0.152995 -1.3837e-05
12:85318088 T G 0.093095 -1.4849e-05
12:85319150 T C 0.184742 -1.2374e-04
12:85346910 G A 0.038413 2.6057e-04
12:85357052 A G 0.030043 1.9058e-05
12:85358524 A C 0.470605 -7.3194e-05
12:85366060 A G 0.040267 -5.7227e-05
12:85366738 A C 0.138762 -1.8901e-06
12:85370696 G T 0.033603 -7.2600e-05
12:85382779 G A 0.064766 -5.0646e-05
12:85391419 T G 0.433805 -2.0974e-05
12:85394887 G A 0.959908 -1.1756e-04
12:85412981 T C 0.048024 -1.0872e-06
12:85441320 C G 0.187945 1.5895e-05
12:85444006 C G 0.033019 4.1236e-04
12:85450426 A G 0.020270 2.8621e-05
12:85452250 C A 1.028855 -2.9606e-05
12:85462099 T C 0.047080 4.6106e-05
12:85466723 A G 0.539408 2.8982e-05
12:85470641 A G 0.048336 2.4522e-06
12:85486211 T C 0.022152 2.6044e-05
12:85486422 A G 0.077181 2.8747e-05
12:85487408 C T 0.539986 2.7697e-05
12:85493628 T C 0.069810 -1.8916e-05
12:85514630 T C 0.033155 4.4611e-04
12:85515519 A G 0.067171 -1.7951e-05
12:85527065 C T 0.095587 -3.1077e-06
12:85554181 C T 0.022762 3.5116e-05
12:85557973 C T 0.025593 3.0901e-05
12:85561611 A C 0.030932 2.2132e-06
12:85563084 T G 0.125549 2.9995e-05
12:85573222 A G 1.943949 -3.5995e-05
12:85602577 A G 0.104432 -8.2980e-05
12:85603963 T C 0.082257 -1.2812e-05
12:85661849 A C 0.578007 1.7908e-05
12:85665287 G A 0.043574 1.4310e-05
12:85666624 A G 0.252367 1.1551e-04
12:85670235 T C 0.021591 3.1250e-05
12:85670336 T G 0.688086 -1.3470e-05
12:85673443 G T 0.084958 -5.8648e-05
12:85674087 G A 0.032795 5.9698e-06
12:85674221 G A 0.026502 1.1693e-04
12:85692134 T G 0.024155 -1.3289e-05
12:85693874 C T 0.087424 -1.0576e-05
12:85713649 G A 0.103290 -6.3084e-05
12:85717090 T C 0.036171 1.5100e-05
12:85719720 T C 0.045405 -2.8124e-05
12:85729904 T C 0.020789 -3.2814e-05
12:85745390 A G 0.027780 -1.1492e-05
12:85766267 G T 0.137630 -7.9577e-05
12:85768789 G A 0.132011 1.3342e-04
12:85769972 G A 0.261033 -3.1701e-05
12:85777946 A G 0.052081 8.8122e-06
12:85799332 G A 0.147653 3.8219e-06
12:85822171 G A 0.096876 -2.1779e-05
12:85824497 A G 0.285019 -9.6728e-06
12:85857632 T C 0.158428 -3.6736e-05
12:85866792 T C 0.763771 -7.4248e-05
12:85881917 T G 0.170756 -9.0119e-05
12:85910644 T C 0.627865 2.0935e-06
12:85928034 T C 0.057148 8.3354e-05
12:85942177 A G 0.820409 -2.4081e-05
12:85947814 A G 0.108330 -1.9557e-04
12:85948322 T C 0.248102 4.0748e-06
12:85957274 G A 0.076967 -1.9406e-06
12:85981757 C T 0.714263 1.4981e-05
12:85982074 G A 0.045947 1.7084e-04
12:85984363 G A 0.040328 -1.3166e-05
12:85999839 G T 0.111281 -1.3807e-05
12:86007808 G A 0.056522 -1.6745e-04
12:86026396 A C 0.033931 -1.5812e-04
12:86039033 G A 0.777630 1.7093e-06
12:86051772 C A 0.052695 5.3518e-05
12:86064128 T C 0.059160 -4.2733e-05
12:86065607 G A 0.082935 -7.4967e-05
12:86068446 T A 0.040825 2.0190e-07
12:86069525 C T 0.081105 -4.4736e-05
12:86093380 C T 1.049063 -4.0129e-05
12:86097229 T C 0.145832 4.0616e-05
12:86099343 G A 0.206897 -2.8663e-05
12:86100290 A G 0.189029 -2.5843e-05
12:86100614 A G 0.361427 5.6888e-06
12:86103835 A G 0.770610 3.8546e-05
12:86112868 C T 0.220114 -3.6052e-05
12:86138548 C T 0.728921 -2.2981e-05
12:86139118 A C 1.454675 -1.2588e-05
12:86144036 T C 1.495185 1.5999e-05
12:86148042 G A 1.265048 -1.8407e-05
12:86150587 G A 0.033782 8.7205e-06
12:86154755 A G 0.078969 2.0601e-05
12:86163606 G A 0.735526 9.0165e-06
12:86164309 C A 0.096525 -4.1612e-05
12:86169662 A G 0.032065 3.0063e-05
12:86171366 A G 0.495977 -2.2727e-05
12:86172522 G A 0.278537 -1.7410e-05
12:86177763 A G 0.195832 -4.2653e-05
12:86198935 T C 0.152963 -1.4120e-05
12:86204814 A C 0.050777 -2.1222e-05
12:86220096 T C 1.792863 -7.4234e-05
12:86235691 A G 0.201402 7.1694e-06
12:86239906 C G 0.023694 -2.0467e-05
12:86240672 C T 0.023561 -6.5087e-06
12:86243392 T G 0.714909 -1.6715e-05
12:86260417 T C 0.047180 1.7517e-04
12:86260421 A G 0.075600 -1.1119e-05
12:86275421 A C 0.025002 -2.4734e-05
12:86276347 A G 0.065480 1.3492e-04
12:86291972 G A 0.230679 1.8576e-05
12:86293214 A G 0.055515 -4.6629e-05
12:86293828 C A 0.044009 2.3230e-05
12:86301758 T C 0.156893 1.1471e-05
12:86309051 T C 0.172447 -8.4838e-06
12:86316462 A G 0.167676 4.5265e-05
12:86320053 G A 0.865032 -2.5942e-05
12:86340117 A C 0.060186 3.0004e-05
12:86343376 C T 0.069303 1.0689e-04
12:86362155 C G 0.042562 -4.8159e-05
12:86362636 C A 0.662166 -1.7530e-04
12:86368010 A G 0.225002 1.1918e-05
12:86373221 C G 0.200305 4.7324e-05
12:86374785 A G 0.046210 -7.8484e-05
12:86387006 T C 0.020299 -2.2590e-04
12:86411571 G A 0.052140 -2.9857e-05
12:86448178 A G 1.422240 3.2443e-05
12:86464307 A C 0.063516 2.7027e-05
12:86464347 C T 0.033665 6.8019e-05
12:86464517 A G 0.046145 -1.0439e-05
12:86476497 C T 0.066048 -1.3583e-04
12:86508174 T C 0.046362 4.3120e-05
12:86526741 A C 0.076843 3.0737e-05
12:86536378 C T 0.070069 -3.8058e-05
12:86542210 C T 0.054480 -4.8870e-05
12:86546401 G A 0.191172 5.8680e-05
12:86550783 A C 0.035732 -2.3207e-04
12:86555845 T C 0.030870 8.0046e-06
12:86558306 C T 0.030741 -9.1748e-05
12:86559101 C A 0.648703 -3.3726e-05
12:86572143 A G 0.022633 1.8627e-05
12:86572178 A G 0.039692 5.4401e-05
12:86572785 T C 1.692192 5.2014e-06
12:86583648 C A 0.043922 2.3608e-05
12:86592306 A G 0.206621 -1.1972e-05
12:86594124 T C 0.059793 -1.3397e-04
12:86597014 G C 1.419010 4.3408e-06
12:86597346 G A 0.119522 -2.5572e-05
12:86600196 C T 1.401263 2.4831e-05
12:86604642 G A 0.063159 1.6867e-05
12:86620432 G A 0.075357 3.0661e-05
12:86626472 A G 0.085431 9.2612e-05
12:86634542 A C 0.028829 -4.3055e-05
12:86641551 G C 0.448686 1.1641e-05
12:86653932 C A 1.673036 -2.1948e-05
12:86676333 A G 0.128892 -1.6365e-05
12:86678545 T C 0.032886 1.4327e-05
12:86680322 G A 0.074075 2.8614e-05
12:86698821 A G 0.085256 -5.2002e-05
12:86704738 A G 1.416232 -2.1432e-05
12:86747070 T C 0.188156 2.6545e-05
12:86756426 T C 0.059920 2.8869e-05
12:86761257 A G 0.249647 8.9580e-06
12:86772504 T A 0.048414 1.3295e-06
12:86781726 C T 0.056145 1.3055e-05
12:86783463 A G 0.026985 -3.4345e-05
12:86789533 A G 0.040445 -1.2545e-04
12:86795944 T C 0.049666 1.4760e-06
12:86808980 T C 1.370856 -1.9992e-05
12:86820948 A G 0.076116 -1.2931e-04
12:86823328 C T 0.083377 -4.4253e-05
12:86825649 T C 0.094296 -1.9487e-05
12:86829068 C A 1.937691 6.6441e-05
12:86830457 T C 0.060416 1.9392e-05
12:86836844 T G 0.067768 -5.2538e-05
12:86842231 G C 0.220494 2.6294e-05
12:86843906 T C 0.028271 -1.9262e-05
12:86847601 G A 0.041026 1.5234e-05
12:86862996 T G 1.742073 -3.6938e-05
12:86888963 G A 0.296052 1.6776e-05
12:86899364 C T 0.070985 -1.4405e-04
12:86908614 C A 0.265834 2.7969e-06
12:86919616 T C 0.095344 -2.3637e-05
12:86926417 C A 0.031643 -9.4591e-05
12:86929340 C T 0.670365 -8.6152e-05
12:86931164 T G 0.083215 3.3388e-05
12:86940280 C T 0.034515 1.5596e-05
12:86943577 C T 0.101920 1.3376e-04
12:86952293 C T 0.131687 -2.0393e-05
12:86962749 T C 0.032578 4.4839e-05
12:86963186 C T 1.780960 -8.7639e-05
12:86965092 C G 0.068898 -9.2126e-05
12:86966573 A G 1.750937 -4.1166e-05
12:86967278 G T 0.092861 9.9780e-05
12:86974274 G A 0.032519 3.1058e-05
12:86984847 G A 0.033376 8.4672e-05
12:86994609 C T 0.083968 -1.8579e-04
12:87005801 T G 0.034746 -2.6447e-05
12:87018567 A G 1.866707 3.9400e-05
12:87027748 T G 0.113183 -1.0994e-04
12:87058247 G A 0.169539 1.9597e-05
12:87070320 T A 0.087480 3.3944e-05
12:87086652 T G 0.022759 5.2895e-05
12:87096843 A G 1.749983 -1.6834e-04
12:87100407 A C 0.121949 6.0762e-05
12:87128164 C T 0.027242 -6.0770e-05
12:87136990 T C 0.067385 -8.3018e-05
12:87137487 A G 0.875084 2.7837e-05
12:87152071 G A 0.131437 -2.2334e-05
12:87154726 T G 0.260566 5.2901e-05
12:87176299 C G 0.115643 -1.8893e-04
12:87178681 A G 0.070978 -1.3875e-04
12:87181131 A G 0.026183 1.9940e-05
12:87191931 T C 0.026128 -1.0119e-05
12:87203003 C T 0.102329 1.3413e-04
12:87204419 T G 0.054571 -1.3182e-04
12:87220089 G T 1.458174 -1.1529e-05
12:87220468 C G 0.049352 -7.7831e-06
12:87220867 G A 0.067911 -1.6558e-04
12:87226898 C T 0.332397 6.0234e-07
12:87232439 C G 0.035645 4.1158e-05
12:87234655 A G 0.316195 6.2002e-05
12:87259578 C T 1.561875 1.0355e-05
12:87265624 T G 0.047975 -1.2610e-05
12:87281456 T C 0.047320 1.5236e-05
12:87283334 C T 0.065288 -2.5081e-05
12:87291661 A G 0.805638 -5.1833e-05
12:87292318 G T 0.091929 4.0315e-05
12:87294075 A T 0.024901 -3.3371e-05
12:87306491 G A 1.138227 7.7116e-05
12:87317604 C A 0.069800 -6.6203e-05
12:87328183 A G 0.676746 9.2990e-06
12:87329652 T C 0.046606 1.0213e-04
12:87344310 T C 0.602765 3.3706e-05
12:87347308 C T 0.073854 -7.0460e-05
12:87374305 A G 0.089258 -2.0129e-05
12:87384711 G A 0.027005 6.1730e-05
12:87395140 C T 0.132027 1.7121e-04
12:87441749 G A 0.056745 3.8670e-05
12:87442480 C A 0.155202 -2.9952e-04
12:87448027 T C 0.231244 2.2589e-05
12:87476042 G C 0.067190 -3.6344e-05
12:87477583 A C 0.073731 -7.5899e-05
12:87483462 T G 0.587137 -1.9929e-05
12:87487991 G C 0.588692 -1.6760e-05
12:87488390 A G 0.265402 2.5168e-05
12:87490326 T C 0.660413 -4.5145e-05
12:87491089 G T 0.052046 -4.4351e-05
12:87514380 G A 0.182833 2.8233e-05
12:87526887 C T 0.265467 8.4071e-06
12:87557200 C T 0.086103 3.2917e-04
12:87597656 T C 0.051964 -4.9121e-05
12:87610443 T G 0.147016 -1.9450e-04
12:87631197 A G 0.109651 4.2877e-05
12:87640519 C T 1.021506 5.0403e-05
12:87643169 T C 0.336367 -1.8635e-05
12:87644983 T C 0.035327 5.6781e-06
12:87652413 T C 0.450971 1.3922e-05
12:87659599 C T 0.063205 1.8248e-04
12:87698148 C T 0.031114 -1.8615e-05
12:87699631 A G 0.063967 -4.2688e-05
12:87705834 C T 0.277853 2.1955e-05
12:87708884 C T 0.131210 4.0572e-05
12:87720338 T G 0.090680 -3.2113e-05
12:87722701 G A 1.203554 4.0914e-05
12:87724893 G A 1.492423 2.5820e-05
12:87727039 G T 0.041354 1.0747e-05
12:87727180 T C 0.158380 2.7849e-05
12:87727199 A G 0.070903 -3.9415e-05
12:87742945 T G 0.301524 7.5885e-05
12:87744960 A G 1.755108 3.1536e-04
12:87747891 A G 0.034941 -1.3790e-05
12:87773134 A G 0.286321 1.0462e-05
12:87782304 A G 0.080956 1.4760e-04
12:87786417 T G 0.068407 -3.0179e-05
12:87799625 A C 1.245116 1.5676e-05
12:87816930 G A 0.047914 1.1776e-04
12:87826836 A G 1.263007 1.2065e-05
12:87830408 C T 0.114763 1.2267e-04
12:87830464 C T 1.828816 1.2123e-04
12:87830857 G A 0.352992 8.3616e-05
12:87853286 A G 0.028631 -5.2577e-05
12:87873792 G A 0.245518 1.6646e-04
12:87877782 T C 0.088349 -1.4636e-04
12:87886236 A G 0.075120 1.1435e-04
12:87889784 T C 1.280300 -2.0670e-06
12:87894921 G C 0.261637 -4.6255e-05
12:87898821 G A 0.043078 -1.4844e-08
12:87902945 C T 0.147659 -8.5306e-06
12:87915816 G A 0.146604 -5.4600e-05
12:87931296 T C 0.408676 -4.2993e-05
12:87941973 A G 1.961272 1.0667e-04
12:87963395 A G 0.342278 2.5737e-06
12:87972526 T C 0.029757 -6.5841e-05
12:87973345 T C 0.034668 -2.6570e-05
12:87978503 T C 0.041192 4.7901e-06
12:87979614 A C 0.061293 -2.2168e-06
12:87993243 G A 0.341349 3.7408e-05
12:87993852 C A 0.038014 3.5250e-05
12:87996035 G A 0.109109 1.2497e-05
12:87998305 A T 0.050718 9.9897e-05
12:87999391 T C 0.041747 1.9668e-06
12:88004678 A G 1.188004 9.4725e-06
12:88005494 C A 0.094818 4.1600e-05
12:88015107 A G 0.190156 -9.4457e-05
12:88015387 G A 0.023963 1.5405e-05
12:88039381 C T 0.093887 -8.4388e-05
12:88045706 G A 0.147432 -7.3415e-05
12:88050691 C T 0.043117 2.1191e-04
12:88052951 T C 0.065639 1.5016e-05
12:88055799 C T 0.227709 -3.0530e-05
12:88060746 T C 0.043305 1.4217e-05
12:88061131 C G 0.039994 -1.6374e-05
12:88066081 G A 0.495162 1.3377e-06
12:88088465 A G 0.039968 -7.2399e-05
12:88107775 C T 0.067960 -1.2310e-04
12:88107942 G A 0.038190 -7.7221e-06
12:88110398 C T 0.036369 4.8603e-05
12:88118683 C T 0.200117 5.2146e-05
12:88120498 C T 0.045356 1.0726e-04
12:88132886 A G 0.686129 -4.9470e-05
12:88135482 T C 0.152106 1.9815e-05
12:88136588 G A 0.097502 4.2544e-05
12:88138712 G T 0.301345 3.1067e-05
12:88150587 C T 0.268927 -4.4480e-05
12:88164820 G T 0.415440 -2.3493e-05
12:88165225 C T 0.053101 -1.0575e-04
12:88190599 A G 1.202541 3.4987e-04
12:88192361 A G 1.397098 1.0987e-04
12:88199715 T C 0.195268 -8.4278e-05
12:88203605 C T 0.408819 4.3850e-05
12:88207725 C T 1.941612 4.3836e-05
12:88213495 G T 0.027232 -8.4862e-05
12:88227770 G T 0.090673 1.0068e-04
12:88228722 G A 0.068917 -1.9263e-05
12:88238380 C G 1.078200 -5.8459e-05
12:88251167 A G 0.508415 -6.4430e-05
12:88251484 G A 0.927837 -3.8210e-04
12:88252404 T C 0.154209 7.6786e-07
12:88253543 A G 0.031133 8.3656e-05
12:88256111 G T 0.048070 6.5485e-07
12:88264794 C T 1.712199 -8.6548e-05
12:88265961 G A 0.080624 -1.3576e-05
12:88268576 C T 0.322290 -1.1046e-04
12:88292819 T C 0.353261 1.7310e-05
12:88316486 C T 0.084987 3.2427e-05
12:88317281 T C 0.070501 -5.0986e-05
12:88319723 A G 1.713682 -6.2776e-05
12:88325488 A G 1.754235 -9.2204e-05
12:88344894 C T 0.078378 -1.6749e-04
12:88347157 C T 0.684526 5.5133e-05
12:88347200 C G 1.822672 -2.2875e-05
12:88375703 T C 0.039319 -1.6438e-05
12:88379788 T C 0.143839 -1.0425e-04
12:88380094 C T 0.224648 -2.4285e-05
12:88382433 T C 0.201022 -1.5871e-05
12:88393916 C T 0.129308 7.2801e-06
12:88396126 G A 0.182642 -1.4203e-05
12:88397776 G A 0.069599 3.4233e-05
12:88421039 G A 0.033522 -6.2670e-05
12:88440676 C G 1.162070 -1.3613e-04
12:88446029 G A 0.226888 1.8535e-05
12:88457510 G A 0.061536 -4.3325e-05
12:88461210 A G 0.210013 6.1826e-05
12:88470954 G C 0.345897 -7.4705e-07
12:88480926 C T 1.853597 9.9180e-06
12:88494718 T C 1.216037 -1.0764e-04
12:88500847 C T 0.101297 1.2667e-04
12:88508258 C T 0.029540 2.5041e-05
12:88515862 A G 0.044541 9.9115e-06
12:88519346 C T 0.069673 1.0076e-04
12:88531809 A G 0.096087 -3.8363e-06
12:88589107 A G 0.030049 -7.0523e-05
12:88594159 C G 0.433327 -1.7824e-05
12:88632786 G T 0.045398 1.5512e-05
12:88663313 G C 0.121712 3.3371e-05
12:88675663 C T 0.128353 4.4434e-06
12:88678801 G C 0.029384 2.6358e-05
12:88679245 A G 0.100125 1.7778e-04
12:88712248 C T 0.291598 -2.4575e-05
12:88714896 T G 0.070877 -7.5211e-05
12:88724745 G A 1.843879 -5.6691e-05
12:88724929 T C 1.620591 -2.0467e-05
12:88739435 T C 1.857028 -3.2274e-05
12:88739877 C T 0.032464 -1.4488e-05
12:88755780 T C 0.062964 6.2249e-06
12:88766835 T C 0.032772 5.4430e-05
12:88775809 G A 0.025492 -2.4515e-05
12:88778413 C A 0.076324 -1.5500e-04
12:88783745 T C 1.674646 -7.4168e-05
12:88793610 T G 0.025564 -6.1689e-05
12:88810719 T C 0.045661 6.9898e-05
12:88813563 T C 0.126945 6.8249e-05
12:88826978 A G 0.029738 3.5856e-05
12:88827768 A G 0.052542 4.4283e-05
12:88842779 G A 0.274315 2.1389e-05
12:88861791 T C 0.217300 -1.6768e-05
12:88880321 A G 0.046606 -1.9898e-05
12:88888491 C T 0.144812 -4.9448e-05
12:88890671 G A 1.594359 1.3932e-06
12:88900891 A C 0.040124 3.3351e-05
12:88918627 T C 0.218858 -1.4377e-05
12:88923223 A G 0.139016 -1.6030e-05
12:88927412 C T 0.039309 1.8913e-05
12:88933379 C T 0.028874 -4.6363e-05
12:88937543 G T 0.085078 1.2622e-04
12:88943666 A G 0.036713 5.8375e-06
12:88950317 T C 0.035924 1.0811e-04
12:88953959 A G 1.568406 1.8323e-05
12:88959000 C T 0.063568 -4.8974e-06
12:88977348 T G 0.084409 -5.8005e-06
12:88990141 C G 0.082776 4.9464e-05
12:89013142 C T 0.342216 -6.7097e-06
12:89024239 C T 0.045174 -6.3437e-06
12:89028396 C T 0.134082 3.2133e-05
12:89037372 A G 1.901164 5.8813e-05
12:89039239 G T 0.040283 -5.8361e-05
12:89054554 A G 0.099112 5.0889e-05
12:89056559 G C 0.330440 2.0401e-05
12:89118925 T C 0.039799 -5.8007e-05
12:89128639 A G 0.087291 -6.7027e-05
12:89132695 A G 0.029329 1.4541e-05
12:89142861 T C 0.049098 -1.4709e-05
12:89143406 A G 0.151833 -3.4482e-05
12:89150206 G A 0.122491 -4.5149e-05
12:89153116 C A 0.066320 -3.8864e-05
12:89165954 C T 0.084497 -3.5260e-05
12:89170043 C T 0.064847 2.5309e-04
12:89181888 A G 0.105487 -2.0772e-05
12:89202632 T C 0.042980 1.2050e-05
12:89206224 C T 0.136253 -1.4790e-05
12:89220896 A G 0.038719 8.5723e-05
12:89239190 A G 0.085279 3.5981e-05
12:89253275 A G 0.048248 -1.3359e-04
12:89255685 A T 0.050153 1.9408e-04
12:89256169 T C 0.070520 2.5070e-05
12:89259060 C A 0.053798 -7.2560e-06
12:89260214 C T 0.269777 1.9484e-05
12:89262245 A G 0.122605 -3.5777e-05
12:89276713 T C 0.062377 5.9318e-05
12:89310316 A C 0.340236 6.5234e-05
12:89317342 G A 0.080592 7.6292e-05
12:89328335 C T 0.239241 1.3706e-05
12:89337963 A G 0.283085 8.7334e-05
12:89340821 T C 0.032944 -3.7076e-05
12:89346674 A G 0.095266 -9.2290e-08
12:89349970 T G 1.646593 -1.0881e-06
12:89366763 G A 1.920719 -2.1002e-05
12:89378975 T G 0.052617 -5.2668e-05
12:89380323 A G 0.078339 2.5154e-05
12:89380979 A G 0.069826 -1.1511e-04
12:89381894 A G 1.319051 5.6941e-05
12:89406493 G T 0.132070 -4.9513e-05
12:89418042 T C 0.151323 -6.7920e-06
12:89421923 C T 0.030345 3.2592e-05
12:89423604 A G 0.022993 -3.7194e-05
12:89427685 C G 0.111686 4.1868e-05
12:89432728 A G 0.027151 -5.4387e-05
12:89432997 T C 0.068008 -1.0281e-04
12:89435022 G A 0.053899 -3.5343e-05
12:89436416 A G 0.033204 9.9330e-05
12:89438342 A G 0.031717 -2.9343e-05
12:89442267 A G 0.230650 -1.9393e-04
12:89449702 C T 0.149568 -2.1157e-08
12:89458133 A C 0.278083 5.6126e-05
12:89458555 C G 0.053873 -7.4880e-05
12:89460367 A G 0.041633 -5.1636e-05
12:89460898 A G 0.021594 -1.2452e-04
12:89468283 A G 0.707798 2.7173e-05
12:89470891 T C 0.199766 2.0860e-04
12:89474353 T C 0.038225 -1.5202e-06
12:89475577 G T 0.755166 -2.3557e-05
12:89479920 T C 0.090063 -5.4560e-05
12:89481131 A G 0.052010 1.4574e-05
12:89483064 C T 0.117801 -6.0558e-05
12:89488771 G T 0.145082 -2.5404e-05
12:89496440 C T 0.022383 -6.6570e-05
12:89497583 C T 0.074902 -1.5026e-04
12:89497841 T C 1.878684 -1.2442e-06
12:89506544 T G 0.041192 -2.5459e-05
12:89513020 C T 0.436489 -1.9256e-05
12:89520000 G A 0.419974 2.9314e-05
12:89525052 A G 1.584566 -2.5918e-05
12:89526446 G A 0.441120 -2.7902e-04
12:89529611 C A 1.884497 5.0062e-05
12:89529787 G A 0.075224 -1.1672e-04
12:89530122 T C 0.056002 -3.1974e-05
12:89538268 A G 0.105503 2.7514e-05
12:89560954 A G 0.325640 -1.4511e-05
12:89567672 C A 0.080076 -4.1177e-05
12:89578214 C T 0.299310 9.9553e-06
12:89586888 A C 0.090634 1.7856e-05
12:89594180 G A 0.022211 2.0818e-05
12:89599202 A C 0.031627 6.3034e-05
12:89599877 C T 0.277324 4.6992e-04
12:89599951 A G 0.053669 1.9908e-04
12:89600494 A G 0.101848 1.5591e-04
12:89602009 C T 0.034694 2.7612e-07
12:89602507 G A 0.021824 -3.8026e-05
12:89620829 C G 0.518016 -6.7502e-05
12:89624599 G A 0.207507 -4.4994e-05
12:89626305 T C 0.049839 -2.6471e-05
12:89633662 T C 0.202256 1.1235e-04
12:89640073 A G 0.534322 2.9376e-05
12:89642084 C T 0.107126 -9.3268e-06
12:89647403 C T 0.263854 -1.3387e-05
12:89647679 C T 0.045369 -2.5259e-05
12:89651896 T C 0.168506 6.9058e-06
12:89658491 T C 0.041221 -5.1271e-05
12:89662548 G A 0.178744 -2.5166e-05
12:89662985 A G 0.058966 -1.1114e-05
12:89669634 C T 0.076054 -1.7925e-05
12:89671258 G T 0.184855 9.0480e-05
12:89672120 C T 1.549947 4.8180e-05
12:89674579 T C 0.123046 2.2943e-05
12:89674727 G A 0.094997 3.3895e-05
12:89679989 T C 0.051114 6.5504e-05
12:89680039 A G 0.083455 6.6206e-05
12:89680654 G A 0.245372 -1.2207e-04
12:89681536 G A 0.051101 9.4800e-05
12:89683643 C T 0.074526 4.8471e-05
12:89686248 A G 1.394411 1.3217e-05
12:89686567 C T 0.058527 8.9400e-05
12:89687490 C T 0.942904 7.0257e-06
12:89692994 C G 0.578864 1.7639e-05
12:89705402 T C 0.046281 4.2960e-06
12:89706102 A C 0.756767 3.4052e-05
12:89708616 T C 0.205687 -3.7640e-05
12:89709209 C T 0.020649 1.0926e-05
12:89712160 A G 0.048173 2.0970e-04
12:89713745 G A 1.416557 1.4738e-05
12:89718096 A G 0.099242 3.1968e-05
12:89721024 C T 0.139541 3.0940e-05
12:89744773 C A 0.381311 7.0863e-04
12:89745477 A C 1.088174 -6.7022e-05
12:89745557 A G 0.083899 -1.5435e-06
12:89746581 C A 0.033603 5.4527e-05
12:89749223 C T 0.225901 3.7378e-03
12:89755382 C T 0.045979 6.9310e-06
12:89757964 C G 0.030270 1.3856e-05
12:89758046 G A 0.122465 6.7752e-05
12:89764064 T C 0.153105 -8.0579e-05
12:89765235 A G 0.024801 5.8662e-05
12:89768994 A G 0.155137 3.7632e-05
12:89771515 A C 0.128983 -5.4918e-06
12:89778635 G A 0.093666 -1.9178e-05
12:89779997 T C 0.596706 -1.5363e-05
12:89783048 C T 0.224398 4.5356e-05
12:89783916 A G 0.174991 -3.2077e-06
12:89798537 G A 0.031244 3.4461e-05
12:89800516 C A 1.298048 -1.5390e-04
12:89812993 A G 1.192979 -3.6216e-05
12:89814615 A G 0.074373 1.0458e-04
12:89817213 A C 0.036625 3.4441e-05
12:89817364 T C 0.770860 -1.8318e-04
12:89824309 A G 0.091550 8.3467e-05
12:89824633 T C 0.027134 -8.2073e-06
12:89830187 G C 0.199448 2.0949e-05
12:89848187 A G 0.023129 -6.4426e-06
12:89870859 G A 0.081413 -3.3479e-05
12:89875360 A G 0.123556 -2.9344e-05
12:89886348 C T 0.042185 -7.6835e-05
12:89886639 A G 0.039329 1.1751e-04
12:89887372 G A 0.040653 1.0368e-04
12:89909623 G A 0.080848 -1.3474e-05
12:89914261 C T 0.472747 -3.5859e-05
12:89916781 T G 0.021312 2.5631e-05
12:89916811 T C 0.693403 2.4035e-05
12:89917037 A G 0.232315 1.1901e-05
12:89917518 G A 1.424635 -4.3471e-07
12:89931103 G A 0.071656 -1.1685e-04
12:89941374 A G 0.792249 -3.1066e-05
12:89962835 A G 0.069501 2.1278e-05
12:89964611 A G 0.040991 -1.0898e-04
12:89967467 T C 0.026612 8.6615e-06
12:89975355 G T 0.407322 -1.4419e-04
12:90000815 C T 0.049267 3.6469e-05
12:90006225 A G 0.128778 2.2616e-05
12:90030665 C T 1.933819 -1.0986e-04
12:90039326 T C 0.252630 6.7688e-05
12:90043024 C A 0.040134 -2.8455e-05
12:90043098 T C 0.118538 9.7031e-05
12:90058240 G T 0.057382 2.8812e-05
12:90060586 A G 0.340541 -1.8525e-04
12:90062662 G A 0.580104 6.2563e-05
12:90063393 C T 0.032055 4.9082e-05
12:90078824 C T 0.077788 3.4426e-05
12:90080220 A C 1.904549 -3.5024e-04
12:90081188 C T 1.165287 1.8214e-03
12:90082166 C T 0.044032 1.1298e-05
12:90097386 C T 0.114582 1.8389e-05
12:90106835 G A 1.627547 1.6530e-03
12:90108300 A G 0.282257 -4.6723e-05
12:90144393 G T 0.300472 6.4561e-05
12:90148538 T G 0.205112 4.8907e-05
12:90150382 A G 0.501511 1.2004e-04
12:90163986 A G 0.039131 -1.7822e-06
12:90174142 T G 0.064104 -6.3692e-06
12:90177539 G A 0.098924 2.7161e-05
12:90184859 A C 0.067953 -1.3282e-04
12:90187856 A G 1.441607 9.2455e-05
12:90196629 G A 0.143599 -5.4018e-05
12:90199527 A C 0.489216 -9.5211e-05
12:90225609 G A 0.108512 2.1316e-05
12:90231386 T C 0.302709 -1.5179e-05
12:90233876 T C 1.957666 3.6502e-05
12:90239264 T C 1.644262 3.2685e-05
12:90257593 C T 0.127331 3.2815e-05
12:90266631 G A 1.633503 3.8398e-05
12:90269777 T C 0.105227 1.7226e-05
12:90287212 C G 0.067986 -5.4739e-05
12:90298449 G A 0.021782 1.5149e-05
12:90317290 C T 0.282131 -1.3918e-05
12:90342007 T C 0.075198 -8.1291e-05
12:90343393 G A 0.053130 5.4144e-06
12:90354375 A G 1.600760 4.5414e-05
12:90363864 G T 0.244649 2.5227e-05
12:90366543 C A 0.072870 -9.0899e-06
12:90375142 C T 0.559512 3.7331e-04
12:90380221 A G 0.113144 3.1954e-05
12:90384362 C G 0.020490 1.7790e-04
12:90394717 G A 1.043775 -8.7594e-05
12:90403846 C T 1.551901 2.7970e-05
12:90413738 T C 1.516746 2.3700e-06
12:90418283 C T 0.096743 2.5597e-05
12:90423653 G A 0.100329 -1.2179e-05
12:90424417 C A 1.507233 3.0779e-05
12:90441215 C T 0.789945 -7.2321e-05
12:90460429 A T 0.103046 4.2683e-05
12:90461078 C T 1.948360 1.2966e-05
12:90492580 T C 0.021428 -6.7126e-05
12:90493557 A G 1.578283 7.9593e-05
12:90494850 G A 1.736925 8.3113e-05
12:90497910 G A 0.022470 -1.0932e-04
12:90499985 A G 0.207361 2.5473e-05
12:90500741 T C 0.093630 4.0119e-05
12:90506243 A G 0.100196 -6.1783e-05
12:90532077 A G 0.027926 6.5943e-05
12:90562107 T C 1.440127 4.7935e-05
12:90563520 C T 0.195602 -4.6375e-05
12:90571042 A G 0.964826 -6.0754e-05
12:90571710 C A 0.052523 -3.4168e-05
12:90572347 A G 0.052419 -3.3747e-05
12:90572492 G C 0.048264 2.0118e-05
12:90586386 T G 0.033006 4.4857e-05
12:90588371 T G 0.073257 1.2550e-05
12:90590468 C A 0.020701 1.7533e-06
12:90591226 A G 0.024090 -5.9388e-05
12:90595890 A G 1.461075 5.9898e-06
12:90606759 G T 1.621857 1.6008e-05
12:90609017 T G 1.461611 6.1915e-06
12:90621232 A G 0.064185 3.0970e-05
12:90631586 T C 0.067077 -1.0763e-04
12:90635053 G A 0.025291 1.4945e-05
12:90638126 T C 0.027031 9.4156e-06
12:90642709 G A 1.467947 1.0046e-05
12:90644008 C T 0.022156 -4.8781e-05
12:90651571 T C 0.108973 5.1937e-05
12:90653965 A G 0.019896 -4.4884e-05
12:90654156 A G 0.627144 -2.2230e-05
12:90657299 A G 0.023756 1.0589e-04
12:90661205 G A 0.056999 -7.0457e-05
12:90677176 T C 1.587579 3.6067e-06
12:90693444 G A 0.825836 -7.6182e-05
12:90709661 A G 1.584245 1.2777e-05
12:90710149 T G 0.041549 7.4024e-05
12:90710475 T C 0.025966 3.3703e-05
12:90718304 G A 1.443941 -5.0348e-06
12:90720650 T G 0.524481 -9.4979e-06
12:90723681 C T 0.044324 1.2453e-04
12:90729452 G T 0.140866 4.7222e-06
12:90731530 T G 1.924140 -9.7009e-05
12:90735104 T C 0.135961 -1.2067e-05
12:90739318 A G 0.059988 3.1785e-05
12:90740480 C T 0.395229 -3.5864e-05
12:90744311 G A 0.172872 -3.9466e-05
12:90758058 A G 0.041484 -9.5046e-06
12:90758458 C A 0.025947 -3.5912e-05
12:90761976 G C 1.341632 -5.7378e-05
12:90768598 C T 0.045768 -2.0308e-05
12:90779574 T C 1.288424 -4.2064e-05
12:90782531 T C 0.100699 2.0728e-05
12:90783672 G A 0.022441 -1.7573e-05
12:90785549 C A 0.414940 -5.5144e-05
12:90792041 A G 1.911430 -1.6972e-05
12:90796553 G A 0.074987 2.0621e-05
12:90803488 C T 0.040575 -1.2907e-05
12:90813607 T C 0.125133 -1.5456e-05
12:90825438 T C 0.020150 -5.6872e-05
12:90862890 G T 0.363128 -3.2298e-05
12:90863441 G A 0.047992 2.0784e-05
12:90864623 T G 0.134160 2.4815e-05
12:90874749 T C 0.060543 -1.7286e-04
12:90887930 C T 0.627774 2.1745e-05
12:90889310 A G 0.153742 -3.4243e-05
12:90893568 C T 0.386446 -1.0682e-04
12:90901834 T C 0.116084 1.4403e-04
12:90914730 G A 0.050533 -1.3699e-04
12:90925794 G A 1.373057 -8.5473e-05
12:90926369 T C 0.032685 2.3560e-05
12:90943752 C T 0.065645 -4.6533e-05
12:90943822 G A 0.027498 6.6474e-05
12:90953811 G A 0.798491 -2.2069e-05
12:90959549 T C 0.162473 -1.4354e-05
12:90985884 G A 0.036317 -2.5350e-05
12:90993616 T C 0.078499 -4.7484e-05
12:90995060 A G 0.077038 1.9950e-08
12:90998638 T C 1.621295 1.8874e-05
12:91013303 A C 0.636557 -6.5986e-06
12:91020841 T C 0.038319 -6.3093e-05
12:91020954 A G 0.031484 1.6131e-05
12:91022397 A G 1.746637 1.4207e-05
12:91022984 A G 0.074006 -6.2219e-06
12:91023627 G A 0.060968 -6.6379e-05
12:91025235 G A 0.078447 7.5724e-06
12:91030328 C T 1.699184 -3.9931e-06
12:91033144 G A 0.027761 -1.0867e-05
12:91036272 T C 0.530908 3.1269e-05
12:91037942 T C 0.336130 3.0958e-05
12:91045622 C T 0.044035 -6.1521e-05
12:91076498 A G 0.451981 4.5427e-05
12:91077508 A G 0.107473 1.4515e-05
12:91101972 C T 0.032623 -1.5794e-06
12:91108547 A G 0.109804 1.0463e-04
12:91120713 A G 0.069547 -4.2466e-05
12:91126011 A G 0.163787 -1.1534e-06
12:91128091 G T 0.319223 7.1996e-05
12:91135012 C T 0.032987 -1.2245e-05
12:91154207 C T 0.542089 6.6791e-06
12:91156428 G A 0.049699 -5.6380e-05
12:91165268 G A 0.030604 6.8556e-05
12:91175100 G A 0.610042 -8.9282e-06
12:91177852 A C 0.049163 -5.5744e-05
12:91179070 T C 0.079722 -4.7820e-05
12:91182955 T C 0.037054 -1.1066e-05
12:91187300 C T 1.008975 -2.8530e-05
12:91197897 C T 0.550622 -1.5163e-04
12:91201494 G A 0.206553 -8.8149e-06
12:91201719 G C 0.232298 5.3027e-06
12:91206401 A C 0.114861 8.5401e-06
12:91208638 A G 0.114442 -5.2223e-05
12:91209441 A G 0.462572 2.0537e-04
12:91212470 C T 0.093306 -1.0221e-04
12:91214692 A G 0.717519 1.6014e-04
12:91222669 T C 0.736247 -3.5822e-04
12:91228255 T C 0.041747 2.5413e-05
12:91230203 C T 0.049459 1.5021e-05
12:91232497 C G 0.180782 -2.7309e-05
12:91235209 C T 1.801305 -9.7493e-05
12:91248479 G A 0.069037 -1.1115e-04
12:91257714 G A 0.078959 -2.5748e-05
12:91258988 T C 0.058670 1.6092e-04
12:91260558 G A 0.547250 -8.9034e-05
12:91271941 G T 0.152687 -4.3969e-05
12:91275157 C T 0.489836 2.1063e-04
12:91275417 A G 1.897853 -1.1426e-04
12:91279948 G T 0.154981 -3.9332e-05
12:91281821 A G 0.097840 -8.1731e-05
12:91288248 A G 0.062672 5.5709e-05
12:91289853 A G 0.048690 2.7392e-05
12:91290860 A G 0.036797 -1.8620e-05
12:91291131 T G 0.548097 -1.3015e-04
12:91291684 A G 0.509271 1.7746e-04
12:91294345 A G 1.646307 -4.5435e-05
12:91296770 A G 0.027138 3.3593e-05
12:91308267 G T 1.686464 -3.1637e-05
12:91315420 G A 0.059284 4.0059e-05
12:91319269 T C 1.579140 -8.6693e-06
12:91338794 C T 0.073484 -5.3838e-05
12:91343159 A G 0.049887 5.3216e-05
12:91347643 T C 0.077564 1.4890e-05
12:91348556 T C 0.037482 7.1451e-05
12:91356789 G A 0.045538 1.5791e-05
12:91357599 C T 0.033863 -6.6274e-05
12:91366649 C G 0.045671 5.1836e-05
12:91381716 T G 1.790016 -1.2401e-05
12:91386894 T C 0.079118 1.6100e-06
12:91388321 G A 0.047128 4.5880e-05
12:91392281 T C 0.065197 -7.4950e-05
12:91396247 T G 0.068310 5.6974e-05
12:91401992 G A 1.746711 -3.1157e-05
12:91407812 G A 0.042896 1.9025e-05
12:91412293 C T 0.156630 2.6213e-05
12:91418042 C T 0.051656 1.1734e-05
12:91419145 T G 0.034191 -6.0431e-07
12:91420984 G A 0.048031 5.8716e-05
12:91426403 T C 0.038738 4.2250e-05
12:91449852 G A 0.044733 -7.1346e-05
12:91449984 T C 0.242964 -2.1368e-05
12:91451644 C T 1.937354 -8.0310e-05
12:91462728 C T 0.371411 1.3678e-05
12:91469127 A G 0.752391 -3.4872e-05
12:91470795 T G 0.034941 2.2904e-05
12:91475045 G A 0.036252 1.2280e-05
12:91496137 C T 0.275016 2.7995e-04
12:91501198 G A 1.757367 4.8020e-07
12:91507791 T C 1.963901 1.9074e-05
12:91510355 A G 0.078904 7.9045e-05
12:91517560 C T 0.020786 -7.9303e-05
12:91519856 T C 0.539671 1.0073e-05
12:91542893 T C 0.055571 9.6315e-05
12:91561994 C T 0.075350 -1.6795e-05
12:91564060 G A 0.039465 5.5325e-05
12:91565694 C T 0.125481 -3.2638e-05
12:91593898 C T 0.036414 -9.1914e-06
12:91603807 T C 0.038826 3.4175e-06
12:91630100 G A 0.031669 -3.1233e-05
12:91644664 T C 0.094477 -1.0307e-04
12:91651813 G T 0.079768 5.4556e-06
12:91659451 A G 0.061416 2.3770e-05
12:91662516 C T 1.780600 9.1506e-05
12:91682555 C T 0.075061 -4.9160e-05
12:91684837 T C 0.046723 3.1554e-05
12:91696462 A G 0.055817 9.4583e-05
12:91699451 A G 0.048190 2.7278e-05
12:91702626 C G 0.052890 1.0577e-04
12:91708153 T C 0.073036 -9.2240e-05
12:91717962 T C 1.950940 -3.0811e-05
12:91721031 T C 1.779821 6.8693e-05
12:91738733 A C 0.169701 2.6879e-05
12:91742514 A G 0.526010 -1.2966e-05
12:91758350 G A 0.336299 -4.7068e-05
12:91764191 A G 0.400191 1.7080e-04
12:91771289 T C 0.317798 2.0614e-05
12:91781320 T C 1.901001 1.1008e-04
12:91783903 T C 0.057907 -7.1059e-05
12:91794743 C G 0.066924 3.0485e-06
12:91795157 A G 0.063364 -6.2466e-06
12:91796764 A C 0.773742 -4.8416e-05
12:91803099 G A 0.260329 -3.0404e-05
12:91809529 C T 0.039894 8.7197e-05
12:91809776 C T 0.034136 3.6451e-05
12:91811511 A G 1.813226 1.0187e-04
12:91825558 A C 0.444292 2.7066e-04
12:91827908 G A 0.117993 -6.8715e-06
12:91835632 C T 0.036745 3.3935e-05
12:91840766 T C 0.036232 -2.4118e-05
12:91849339 A G 1.902530 -4.9395e-05
12:91867438 C G 0.090732 -2.9131e-05
12:91872969 T C 0.161960 3.4791e-05
12:91884435 G A 0.061935 -3.8759e-05
12:91886434 A G 1.867002 2.2538e-05
12:91893488 T C 0.276697 4.9709e-06
12:91894216 A G 0.750587 -4.0928e-05
12:91909297 A C 0.033275 -1.2419e-04
12:91912198 T C 1.247508 4.3160e-05
12:91933023 T C 0.494403 3.5700e-04
12:91946112 G T 0.088651 1.7486e-04
12:91957111 C T 0.023081 -7.3950e-05
12:91961016 A G 0.047294 -3.5337e-05
12:91966320 G A 0.103173 -1.1533e-04
12:91966921 C T 0.351259 -8.5733e-05
12:91974739 C T 0.070530 -1.0467e-04
12:91979551 G T 0.214200 1.1202e-05
12:91980374 C T 0.799929 2.9267e-05
12:91983572 T G 0.059793 9.6071e-05
12:91996178 C T 0.143735 1.1170e-05
12:91997462 C G 1.021568 4.0559e-05
12:91998743 A C 0.026618 1.4548e-06
12:92016754 C T 0.935604 3.5847e-05
12:92034033 G A 0.022065 2.1239e-05
12:92050303 G A 0.260248 -7.3658e-05
12:92050533 A C 0.063906 -1.4162e-04
12:92055679 T C 0.499002 4.1363e-05
12:92057872 A G 0.098139 1.6748e-06
12:92058270 A G 0.051218 -1.5719e-05
12:92062381 T G 0.058784 -1.6057e-05
12:92064030 G T 0.090423 1.3132e-05
12:92064837 T C 0.046499 7.8554e-05
12:92066155 C T 0.087015 -3.0888e-05
12:92066420 G A 0.042156 1.7966e-05
12:92066467 C T 0.860322 -6.9039e-05
12:92067323 A G 1.041877 -7.5354e-07
12:92068382 A G 0.142524 6.1899e-05
12:92071674 C T 0.026842 -2.2441e-05
12:92081800 A G 1.220656 -1.6058e-05
12:92085380 G A 0.035307 -6.3139e-05
12:92094741 C T 0.090404 -8.7169e-05
12:92109473 A G 0.024382 8.3886e-05
12:92120077 T C 0.388260 -3.7499e-05
12:92120558 A G 0.067638 -1.7434e-04
12:92132241 G A 1.942122 1.7759e-06
12:92133626 T C 0.053448 1.1880e-04
12:92164302 T C 0.328048 -1.1365e-04
12:92179460 A G 0.061455 1.1526e-04
12:92180683 G A 0.695571 5.3489e-05
12:92186693 T C 1.191610 -1.3062e-05
12:92187652 T C 0.100118 -1.8203e-05
12:92200347 A G 0.057395 -2.9474e-04
12:92204834 G A 0.099109 -1.9786e-06
12:92207940 A G 0.314598 -1.3496e-04
12:92212792 G C 0.041802 3.5427e-05
12:92213301 T C 0.053029 -1.1497e-05
12:92213479 T C 0.313900 -1.2907e-04
12:92216611 A G 0.054074 -5.7006e-05
12:92220002 G A 1.315916 -1.4436e-06
12:92224558 T G 0.105052 6.2224e-05
12:92228899 T C 0.025713 5.1884e-06
12:92238314 A G 0.031883 4.9085e-06
12:92238643 T C 0.034480 -4.8999e-05
12:92238873 G A 0.046917 -4.0725e-05
12:92238889 A G 0.123988 6.3766e-05
12:92239166 G A 0.076249 3.4269e-04
12:92239365 T C 0.391843 -2.0746e-05
12:92249086 A G 1.260345 3.9847e-06
12:92253915 A G 0.095571 1.0078e-05
12:92259431 C T 0.344465 -1.9039e-05
12:92261584 A G 0.116532 -7.6511e-05
12:92269291 T C 0.166718 -2.3713e-05
12:92282408 G T 0.241828 8.6924e-05
12:92295129 T C 0.052922 1.2429e-04
12:92296693 C T 0.274980 -3.9093e-05
12:92298932 C A 0.797825 -2.4302e-05
12:92305270 T A 0.093711 4.2829e-05
12:92308305 C T 1.420081 5.6784e-05
12:92310197 A G 0.143738 8.8672e-05
12:92314937 T C 0.071851 -2.4163e-04
12:92316146 C T 0.056694 1.6220e-05
12:92320518 G T 0.033801 -6.7954e-06
12:92323700 A G 0.727100 8.2376e-05
12:92329091 T G 0.034113 -1.0995e-04
12:92330313 A G 0.115146 -2.9573e-05
12:92334716 C G 0.085438 -3.9339e-06
12:92336208 T C 1.944248 2.5408e-05
12:92336345 G A 0.683224 8.1051e-05
12:92343968 A G 0.092520 -1.1110e-04
12:92352397 A C 0.495058 1.9571e-04
12:92361049 G A 0.100232 1.8161e-06
12:92362467 T C 0.097856 -8.7061e-06
12:92368510 G A 0.411834 5.0600e-05
12:92376644 T C 0.096571 -4.2678e-05
12:92377558 G A 1.866824 4.0461e-05
12:92378082 C T 0.061228 2.3607e-05
12:92382213 T C 0.068508 3.4843e-05
12:92383500 A C 0.133608 -1.3506e-05
12:92383550 A G 0.231192 -3.5791e-05
12:92386213 A G 0.178808 2.5299e-05
12:92387267 G T 0.074503 -1.0743e-05
12:92388461 T C 0.163573 -9.1416e-06
12:92394370 G T 0.076003 2.1516e-05
12:92396212 A G 0.037213 1.7116e-05
12:92397139 C T 0.046064 4.3005e-05
12:92397369 C T 1.124669 -1.0069e-06
12:92398930 G A 0.033243 -3.4086e-05
12:92400524 A G 0.164076 2.3790e-05
12:92400677 C A 0.743920 -1.0680e-05
12:92400748 G T 0.045541 2.1451e-05
12:92402369 T G 1.593453 -3.1509e-05
12:92405354 T C 0.043428 5.0152e-06
12:92405815 G A 0.497613 -1.7799e-06
12:92407252 C T 0.719414 -1.1248e-04
12:92408285 T C 0.653273 -6.1124e-05
12:92414035 C T 0.291410 3.9905e-05
12:92414364 C G 0.067366 -3.2740e-05
12:92414938 G A 0.655003 1.7500e-04
12:92419799 T C 1.007144 2.0254e-05
12:92428531 G A 1.873198 -8.4401e-05
12:92435906 G A 0.034139 -9.0089e-05
12:92437063 C A 0.185576 -9.3993e-05
12:92438554 T C 0.192424 2.1141e-05
12:92443566 C T 0.023077 1.7880e-05
12:92447052 G A 0.133306 3.4782e-05
12:92452311 C T 0.096327 -4.4318e-06
12:92452406 G T 0.081887 -6.9680e-07
12:92453556 A C 0.061299 4.1327e-05
12:92453827 C T 0.186520 -1.1173e-04
12:92458322 C A 0.912176 -1.0672e-04
12:92476069 C A 0.653727 -2.0574e-05
12:92480186 A C 0.307305 -4.4552e-05
12:92489403 C T 0.020146 6.0376e-06
12:92490430 G A 0.140762 5.3741e-05
12:92491374 G C 1.158724 -1.4896e-05
12:92491850 G A 0.449903 -2.6629e-05
12:92493774 C T 0.066145 8.0459e-06
12:92496267 C T 0.020169 -3.4056e-06
12:92501843 A G 1.105117 -1.0462e-04
12:92504503 T C 0.026440 7.3700e-05
12:92505814 C T 0.123037 1.2803e-04
12:92505848 C T 1.077492 -1.4301e-04
12:92506140 C T 0.243821 6.9192e-05
12:92506871 A G 0.311592 -8.4992e-06
12:92513269 A G 0.200195 -1.1299e-05
12:92518220 C T 1.640686 -1.5385e-04
12:92519718 C A 0.033383 -5.2556e-05
12:92539590 C T 0.873065 -7.3574e-05
12:92558788 A G 0.034444 2.3505e-05
12:92561080 A G 0.029059 -5.0063e-05
12:92561606 A G 0.325682 -1.3656e-04
12:92574051 T C 1.883581 -8.4164e-06
12:92582856 T C 0.317331 -2.3799e-05
12:92586487 A G 0.199094 1.4099e-05
12:92587300 G T 0.089482 -3.2273e-05
12:92593517 T G 0.558928 -2.0167e-05
12:92598677 G A 0.076262 -2.7638e-05
12:92601737 G C 0.135299 -4.2863e-06
12:92615768 A G 1.091907 5.9650e-06
12:92617103 G A 1.793375 -7.9995e-06
12:92617193 C T 0.204690 1.2949e-05
12:92617376 A G 0.031529 -3.1658e-05
12:92620252 A G 0.029945 -4.9358e-05
12:92629738 T C 0.345419 -5.2700e-05
12:92637854 T C 0.040293 7.0169e-06
12:92640186 T G 1.473834 -2.1349e-06
12:92641690 C T 0.173654 -1.0499e-05
12:92645164 C A 0.341145 4.9582e-06
12:92654443 A G 0.060257 4.7990e-05
12:92655437 C T 1.459628 -9.9770e-06
12:92657413 G A 0.043980 1.8244e-05
12:92662578 A G 0.118788 -3.3766e-05
12:92667657 A C 0.060848 4.5464e-05
12:92671887 T G 1.975962 7.1125e-06
12:92676805 T C 0.484325 -1.3799e-05
12:92677719 T C 0.467950 4.3136e-06
12:92678879 C T 0.057852 3.2202e-05
12:92679501 C T 0.042205 6.0486e-05
12:92680954 A G 0.648245 8.3046e-07
12:92681092 T C 1.314208 -3.6691e-05
12:92684351 T C 1.535474 -2.0246e-05
12:92685085 G A 0.491631 3.2482e-05
12:92686011 G A 0.044655 5.6247e-05
12:92689173 G A 0.566166 6.1513e-06
12:92689737 T C 0.042393 1.7800e-05
12:92691133 T C 0.029251 6.5997e-06
12:92696499 G A 0.059751 -3.7905e-05
12:92697277 C T 0.371541 -1.1508e-05
12:92698209 G T 1.329781 -2.8318e-05
12:92698215 G A 0.463198 -5.2161e-05
12:92698789 T G 0.193304 -2.5631e-04
12:92699780 T C 0.024561 7.9264e-06
12:92700123 T G 0.069238 -8.4373e-06
12:92700367 A G 0.095704 -4.5376e-05
12:92704307 A C 0.052925 -5.9234e-05
12:92728598 C T 1.050270 2.2823e-05
12:92730670 C T 0.812496 4.1563e-05
12:92731792 G C 0.981817 3.3571e-05
12:92742213 C T 0.064685 -2.7093e-05
12:92746332 G C 0.098843 5.9893e-05
12:92749668 T C 0.127188 -3.2584e-05
12:92751597 T C 0.182385 -3.1166e-05
12:92755111 T C 0.039683 7.4198e-05
12:92757463 C T 1.649634 -2.1747e-05
12:92767834 C T 0.099339 -3.1001e-05
12:92770863 C T 0.761992 -4.2336e-05
12:92789365 C A 0.941528 -8.5106e-05
12:92794759 G A 0.021133 -4.1611e-06
12:92796441 G A 0.048076 -2.8454e-05
12:92796484 A G 0.233639 2.7430e-05
12:92796648 A G 0.928931 -4.9846e-05
12:92798681 G A 0.078966 6.7349e-05
12:92807011 A G 0.051205 -3.6118e-07
12:92810294 C T 0.229218 2.3683e-05
12:92817650 A G 0.031636 1.0666e-04
12:92818102 C T 0.093182 -2.0855e-05
12:92818482 T C 0.542375 2.4319e-05
12:92824331 C T 0.110599 -2.3925e-05
12:92824593 G T 1.015524 1.0874e-05
12:92826531 G T 0.020942 6.6514e-05
12:92829476 T C 1.817222 -2.7714e-05
12:92829647 T G 1.091832 4.2742e-05
12:92829971 T C 0.021461 4.9159e-05
12:92831806 A G 0.077152 1.6192e-04
12:92832480 G A 0.255911 -7.3012e-05
12:92832525 G A 0.128071 -4.8196e-05
12:92832975 T C 0.113351 -7.4332e-05
12:92837750 A G 0.094812 -3.8289e-05
12:92839604 T C 1.517152 1.1138e-05
12:92843460 C T 0.029854 -9.6343e-05
12:92845101 G A 0.333358 -1.6569e-05
12:92850547 C T 0.073286 3.8107e-05
12:92854399 A C 0.042445 3.7831e-05
12:92855858 G A 0.688732 -4.4150e-05
12:92856031 G T 0.100920 -3.6802e-05
12:92859470 C T 0.507899 -1.1126e-04
12:92859869 C T 0.151862 -7.1963e-05
12:92861213 A G 0.673312 6.4882e-04
12:92862080 T C 0.231870 -3.7417e-06
12:92862633 G T 0.100586 -3.3961e-05
12:92864368 G A 0.945471 4.4078e-05
12:92864509 T C 0.144001 -3.4437e-04
12:92864786 G A 0.389724 5.4695e-05
12:92869897 G A 0.063029 -4.1272e-05
12:92876190 T C 0.387273 7.2459e-06
12:92880433 A G 0.037164 -2.6923e-05
12:92885394 T C 0.071024 -4.9253e-05
12:92889251 G T 1.378240 2.5494e-05
12:92890520 C T 1.766725 -1.0161e-05
12:92891683 C T 0.315828 -4.8735e-05
12:92894016 G A 0.151359 -1.7718e-05
12:92909178 A G 0.184823 -1.5628e-05
12:92912931 A G 0.361551 4.7638e-06
12:92914004 G A 1.486769 3.1216e-05
12:92929650 T G 0.106341 -1.6661e-05
12:92934162 A G 0.520953 -5.6566e-05
12:92937144 G A 0.560473 8.3781e-05
12:92957233 G A 0.301543 -1.6683e-05
12:92970562 T C 0.026810 2.3015e-05
12:92977464 G A 0.151723 -6.8104e-06
12:92978564 T C 0.084221 1.7552e-05
12:92978782 T C 0.058907 -9.4274e-06
12:92980695 G T 0.081585 3.1705e-06
12:92982637 G A 0.621708 1.9617e-04
12:92986680 C T 0.418958 -1.0593e-04
12:92987867 C T 0.051679 -4.2025e-05
12:92990567 T C 0.575313 1.7185e-05
12:92995611 A G 0.688875 -2.1982e-05
12:92999557 A C 0.147237 -4.6706e-05
12:92999807 C T 0.834713 -3.6837e-05
12:92999920 G A 0.897791 -1.2295e-05
12:93003973 G A 0.197046 4.1356e-06
12:93004790 T C 0.047855 -4.9999e-05
12:93007439 G A 0.491024 -2.4746e-05
12:93010011 G A 0.104698 -2.9380e-05
12:93024586 T C 0.194138 5.0511e-05
12:93035416 C G 0.053587 -2.9220e-05
12:93043034 T G 1.297782 -3.0155e-05
12:93046539 T C 0.407063 -1.6249e-05
12:93048969 T C 0.043347 -2.1809e-05
12:93080839 C T 1.656853 -2.4681e-05
12:93090045 A C 0.044110 1.5144e-06
12:93100895 A T 0.039822 -4.2702e-05
12:93101055 T C 0.046018 2.8088e-05
12:93111359 T C 0.931336 -2.3955e-05
12:93112819 C T 0.117925 1.1504e-05
12:93124137 G A 0.165264 6.1344e-07
12:93138125 A G 0.048660 3.5027e-05
12:93139348 G A 0.121897 4.3405e-05
12:93142329 C G 0.820860 -3.6316e-05
12:93146285 A C 0.133235 4.5410e-05
12:93146543 G A 0.052309 5.8039e-05
12:93150102 C T 0.985521 -9.6856e-07
12:93160220 C A 0.730914 -1.6017e-05
12:93164892 T G 0.206878 -1.4661e-05
12:93179874 C T 0.238933 7.5710e-05
12:93183266 T C 1.656726 -3.2267e-05
12:93210335 T G 0.057352 -2.0045e-05
12:93211470 T C 0.079076 -3.7249e-05
12:93230189 C T 0.222168 -5.1159e-05
12:93233975 G A 0.122650 -2.1746e-05
12:93237664 T C 0.052760 1.3788e-07
12:93252527 G A 1.231782 -3.6460e-06
12:93252717 G A 0.664633 1.7539e-05
12:93269613 G A 1.907490 6.6568e-05
12:93279689 T C 0.185784 1.3725e-05
12:93282078 T C 0.034788 2.8376e-05
12:93282584 A G 0.032714 4.0490e-05
12:93286214 C T 0.031607 -5.7176e-05
12:93292883 G A 0.078401 -5.7765e-06
12:93298386 C T 0.067628 -6.0120e-06
12:93306520 A G 0.047154 1.2996e-04
12:93319627 G C 1.071088 -1.5505e-05
12:93332082 A G 1.085415 -1.4504e-05
12:93333108 G A 0.103322 6.7141e-05
12:93337184 A G 1.758922 -3.1749e-05
12:93343023 T C 0.623467 2.0183e-05
12:93343810 G A 0.223963 -7.5384e-05
12:93348300 A G 0.044980 1.0676e-05
12:93348520 T C 0.464402 -6.2031e-05
12:93349791 G A 0.101154 2.6317e-06
12:93380918 A G 0.035762 2.8011e-04
12:93391788 G A 0.071653 -6.3529e-05
12:93392317 C T 0.748876 -5.4471e-05
12:93393435 C T 0.432071 -9.4850e-08
12:93394199 T C 0.050033 5.0364e-06
12:93397725 G T 0.141671 3.1583e-05
12:93412675 G A 0.293935 2.4383e-04
12:93413262 T C 0.047248 -1.1765e-05
12:93413627 A G 0.234343 -2.5606e-05
12:93419621 C T 1.198338 -5.8898e-06
12:93428089 G A 0.539593 -9.6047e-05
12:93429355 T C 0.522943 3.5002e-05
12:93430278 G A 0.067362 -1.7746e-04
12:93434431 G T 0.499395 6.5216e-05
12:93439969 A G 0.118872 2.3423e-04
12:93452175 A G 1.604992 -8.8346e-05
12:93452318 T G 0.191684 -3.6040e-05
12:93456502 C T 0.283283 -2.9943e-05
12:93458703 A G 1.104737 -6.7111e-06
12:93459038 T C 0.083448 9.6158e-05
12:93461236 T C 0.103591 1.0003e-04
12:93464532 C T 0.230900 5.1339e-05
12:93464677 T C 0.022769 5.2854e-05
12:93467015 T C 0.383252 2.9010e-05
12:93473939 T C 0.838151 1.1133e-05
12:93478329 T C 0.036615 3.4591e-05
12:93483430 A G 0.031185 -2.2575e-05
12:93486407 G T 0.158049 3.1219e-05
12:93486445 A G 0.221312 -2.9547e-05
12:93490653 A C 0.072468 -3.0745e-04
12:93493228 T C 0.048446 -6.1709e-05
12:93494354 T C 0.057625 -1.4383e-04
12:93496444 C T 1.853250 -3.7405e-05
12:93502188 C T 0.943193 -1.4888e-06
12:93505447 T C 0.096850 -6.0631e-05
12:93507311 C T 0.395862 -2.3768e-05
12:93508478 C T 0.027965 -2.4013e-06
12:93509149 A G 0.074639 -3.9041e-05
12:93510704 T C 0.028394 -8.7516e-05
12:93510771 C T 0.861776 1.1277e-05
12:93515522 T C 0.205459 -6.7408e-05
12:93516788 T C 0.144929 -2.0975e-04
12:93518390 A C 0.156747 -1.2292e-04
12:93520187 C T 0.039024 8.8722e-05
12:93523665 A G 0.399682 -1.1787e-05
12:93529062 G T 0.063695 7.6183e-06
12:93535279 A G 0.042425 5.9469e-05
12:93541984 T G 0.257447 7.4474e-05
12:93542214 G A 0.780087 -1.1194e-04
12:93548538 A C 0.092965 1.1977e-05
12:93550301 T G 0.746172 -1.0575e-04
12:93566806 A G 0.061789 -3.4469e-05
12:93567346 C T 0.202126 -3.8308e-05
12:93588290 G A 0.351220 6.5088e-06
12:93591359 A G 0.081550 1.0256e-05
12:93596039 G A 0.392139 -4.2776e-06
12:93597323 T C 0.075344 -4.4413e-05
12:93601932 T C 0.029790 -4.8023e-05
12:93602000 G A 0.407959 2.6829e-05
12:93610262 A C 1.147383 -4.6274e-05
12:93613541 G T 0.250874 4.4098e-05
12:93622161 A C 1.084243 -2.7989e-05
12:93630236 T C 0.087272 7.8231e-05
12:93631187 C T 0.032928 6.0616e-05
12:93637423 A G 0.090849 -5.9951e-05
12:93641852 T C 0.267638 5.9963e-05
12:93647297 C A 1.310609 7.1261e-06
12:93648453 A G 0.039942 2.4847e-05
12:93648897 A G 0.068326 1.5192e-05
12:93649113 A G 0.121148 2.3026e-05
12:93653141 C T 0.066463 3.0868e-04
12:93654870 A C 0.039072 1.1918e-05
12:93662188 A G 0.052406 -1.0681e-05
12:93670723 T C 0.296298 6.9988e-05
12:93670847 G A 0.046921 4.6440e-05
12:93673330 G A 0.137240 4.3932e-05
12:93673920 A G 0.120265 -1.4550e-05
12:93674085 A G 0.044561 1.0904e-06
12:93675880 C T 0.085013 6.9355e-05
12:93681448 A G 1.347863 -8.7420e-06
12:93681519 T C 1.432574 7.9753e-06
12:93681947 G A 0.112894 -2.8414e-05
12:93683107 T G 0.130064 4.2718e-05
12:93691888 A G 0.153368 6.3494e-05
12:93692934 A G 1.125893 -1.9937e-04
12:93693461 T C 1.449329 -3.5738e-05
12:93694048 A G 0.102137 -1.4136e-04
12:93694863 T G 0.173086 -3.1280e-05
12:93697472 C T 0.274260 1.6378e-04
12:93702320 A G 0.097324 -3.5226e-05
12:93705840 A G 0.072835 -4.2059e-05
12:93707548 T A 0.161603 1.1413e-04
12:93709892 C T 0.753660 3.1728e-04
12:93711028 C A 0.069446 -6.6542e-05
12:93712565 C T 0.155975 1.0593e-04
12:93712918 T C 0.021811 -1.3014e-05
12:93726375 A G 1.782265 1.4768e-05
12:93734450 A G 0.863461 2.4530e-04
12:93737280 G A 0.283036 6.0127e-05
12:93743053 G A 1.426034 -8.6762e-05
12:93743214 C T 0.081007 -4.7256e-05
12:93751230 G A 0.134351 1.2511e-05
12:93756275 T C 0.230195 3.9752e-05
12:93765822 G A 0.221636 -2.3862e-05
12:93782765 A G 0.024557 -5.9369e-05
12:93783406 T C 0.066499 -6.6257e-05
12:93785520 C A 0.236417 2.0033e-05
12:93785534 C G 0.481640 1.8495e-07
12:93788339 T A 0.339337 2.3188e-04
12:93791233 G A 0.206985 7.2271e-05
12:93796615 G T 0.273432 7.5399e-05
12:93796658 G T 0.333394 2.3168e-05
12:93796752 T C 0.129282 6.8420e-05
12:93797820 C T 0.154602 6.8032e-05
12:93800566 C G 0.064308 -1.7185e-05
12:93804493 A G 0.035395 -6.7411e-07
12:93811272 G A 0.973242 1.7771e-05
12:93813332 G A 0.398747 2.0965e-05
12:93814246 C T 0.261316 5.0356e-05
12:93824335 C T 0.034704 -6.1430e-05
12:93847940 A C 0.127974 -3.3082e-05
12:93865572 A G 1.063192 5.5749e-05
12:93865840 T C 0.533293 1.5828e-05
12:93888487 T C 0.028245 2.2071e-05
12:93893695 C A 0.036550 1.6466e-04
12:93899076 G A 0.775981 -4.9151e-06
12:93901290 G A 0.316578 -3.2200e-05
12:93902445 G A 0.230575 4.7816e-05
12:93906291 C T 1.418261 2.0951e-05
12:93910828 G A 0.430335 1.3978e-05
12:93918104 A G 0.133878 -3.4745e-04
12:93918499 T C 0.093617 8.3784e-05
12:93920324 A G 0.044882 1.8470e-05
12:93927746 G A 0.485714 1.8546e-05
12:93928221 T C 0.934926 -3.8498e-06
12:93937221 G A 0.618105 1.5311e-06
12:93944131 T C 0.648440 -8.1381e-06
12:93947462 T C 0.186248 2.5524e-05
12:93948457 A G 0.768422 -2.3881e-05
12:93949065 A G 0.627394 -7.3099e-06
12:93954854 T C 0.045217 -1.8036e-05
12:93958001 T C 0.701560 2.2090e-05
12:93958657 G A 0.202597 9.5699e-06
12:93958805 A G 0.048823 7.9521e-05
12:93959396 G C 0.034515 1.7585e-04
12:93965385 G A 1.938340 -5.7219e-05
12:93969376 T G 0.041205 3.4161e-05
12:93970026 C T 0.413512 4.4547e-05
12:93972870 G A 0.046934 9.3042e-05
12:93975417 T C 0.022775 -4.4089e-05
12:93975627 C T 0.022250 -1.9662e-05
12:93976588 T C 0.037310 -4.3415e-07
12:93976954 G A 0.443503 9.5654e-05
12:93978504 T G 0.443737 8.5685e-05
12:93986948 A G 0.024463 3.9136e-05
12:93987058 G A 0.244535 -5.4554e-05
12:93991024 T C 0.044373 -5.0338e-05
12:93997128 A G 0.527789 3.2370e-05
12:93999022 A G 0.034421 -8.5664e-05
12:94005971 C T 0.119203 -2.8094e-05
12:94007289 A G 0.100154 1.5534e-05
12:94009746 C G 0.111647 -2.2786e-05
12:94010187 G A 0.100966 -2.1167e-05
12:94012607 G C 0.059534 -3.4400e-05
12:94014075 C T 0.061410 -3.5033e-05
12:94018706 C T 0.063299 1.4107e-05
12:94019702 G T 0.117925 -3.9433e-05
12:94020355 G A 0.044412 -1.2138e-05
12:94020567 T C 0.169866 -7.9066e-05
12:94025020 T C 0.026498 6.6772e-05
12:94025800 A G 0.054353 -6.5034e-05
12:94031881 T C 0.061819 -2.0808e-05
12:94032119 T G 0.039923 -4.5349e-05
12:94052570 G A 0.067560 -1.2199e-04
12:94060587 C T 0.044571 -9.1568e-05
12:94063101 T G 0.038254 -3.0696e-05
12:94075628 A G 0.031854 5.1489e-05
12:94076721 A G 0.046028 4.8852e-05
12:94080597 T C 0.057648 3.2707e-05
12:94081070 C T 0.270391 2.7631e-05
12:94084878 C T 0.710099 6.7997e-05
12:94099276 C T 0.116847 3.7806e-05
12:94101656 T C 0.033925 -4.5071e-05
12:94112078 T C 0.457307 3.2423e-05
12:94120339 G C 0.910287 3.6605e-05
12:94123981 C T 0.034908 -4.6770e-05
12:94132713 C T 0.048823 -3.2258e-06
12:94141536 T C 0.083955 2.4115e-05
12:94154125 C T 0.894205 3.4742e-05
12:94156587 A G 1.025872 5.0849e-05
12:94174028 G A 0.503741 -2.0229e-05
12:94188781 G T 0.106824 2.2871e-04
12:94189185 C T 0.136925 -2.3948e-06
12:94194890 G A 0.534595 1.8195e-04
12:94198612 G A 0.167471 -9.2620e-05
12:94201220 G C 0.033571 -3.3187e-05
12:94201279 G A 0.609611 6.8064e-05
12:94201944 T C 1.474633 4.7987e-06
12:94205131 A C 1.184336 -1.6294e-05
12:94207532 A G 1.009543 8.3232e-05
12:94207729 A G 1.932346 4.0424e-05
12:94208313 A G 0.070530 5.5398e-05
12:94208925 A G 1.461108 1.0770e-04
12:94212090 T G 1.283760 3.8691e-05
12:94215170 G T 0.174144 -1.1251e-04
12:94217760 G A 0.063786 2.4813e-06
12:94218900 A G 0.055278 6.3396e-05
12:94225955 T C 0.594502 4.5726e-05
12:94229823 A G 0.464561 4.8870e-05
12:94232218 A G 0.976579 -2.8294e-05
12:94232441 T C 0.189383 8.5259e-05
12:94233343 A G 0.028605 -4.2194e-07
12:94235785 T C 1.598799 -2.9452e-06
12:94242230 G A 0.310060 1.1897e-05
12:94242800 C T 0.701560 -4.0135e-05
12:94243853 T C 0.310044 -9.7409e-06
12:94246226 T C 0.028634 -1.6678e-04
12:94248297 G A 0.185810 2.3907e-05
12:94248538 C T 0.488184 3.0081e-05
12:94251342 G T 1.020546 -5.1995e-05
12:94255433 G T 0.042889 -1.0448e-04
12:94258196 C T 0.942738 -1.6787e-05
12:94258282 A G 1.134549 -3.9428e-05
12:94264698 T C 0.107921 5.8874e-06
12:94270925 T C 0.028829 -6.0465e-05
12:94272547 G A 0.114127 1.3881e-05
12:94280572 G A 0.088174 -1.1780e-04
12:94282313 G T 0.157046 6.8468e-05
12:94282652 A C 1.198072 -1.8305e-05
12:94285952 G A 0.145699 9.1137e-05
12:94290619 T C 0.514247 -1.4121e-05
12:94290683 G A 1.139989 -5.2302e-05
12:94293315 C G 0.912212 5.8152e-06
12:94294235 A G 0.235268 -2.3205e-05
12:94295917 A G 0.066178 1.5668e-06
12:94297302 A G 0.600188 -2.1582e-05
12:94297648 T C 0.240565 -9.5469e-05
12:94298369 T C 0.053321 8.7794e-06
12:94304153 A G 0.692147 1.5541e-05
12:94310987 G A 0.020068 -4.0660e-05
12:94316759 G C 0.998809 4.8404e-05
12:94319228 A G 0.709473 -9.2408e-06
12:94320755 C A 0.072831 -1.4162e-06
12:94324285 C T 0.811630 -4.5588e-06
12:94324411 G A 0.206894 -7.5308e-05
12:94336006 C T 0.241270 -1.6626e-05
12:94337428 A C 0.034704 -1.8885e-05
12:94340733 A G 0.179104 2.5087e-05
12:94341205 G A 0.034239 3.8927e-05
12:94348223 G A 1.035427 5.9045e-05
12:94362402 A G 0.181603 -4.6840e-05
12:94363034 G A 0.042201 -4.3586e-05
12:94365006 T C 0.453558 2.1127e-05
12:94366668 T C 0.059011 4.8857e-05
12:94370156 G A 1.941687 -1.2205e-05
12:94370458 T C 0.035028 8.4504e-07
12:94372394 T C 0.032493 -4.0923e-05
12:94374443 G A 0.423467 -1.5852e-05
12:94375401 C T 1.583401 -2.6043e-05
12:94381702 A G 0.061322 1.5625e-05
12:94384815 T C 0.035583 -3.0597e-05
12:94384908 G A 0.061205 -2.3534e-05
12:94386633 C T 0.854889 2.3362e-05
12:94390359 C T 0.052549 -1.3474e-05
12:94392492 A C 0.075448 9.4833e-06
12:94404475 A G 0.077385 -2.8646e-06
12:94418994 A G 0.048917 3.8239e-05
12:94419721 C T 0.887820 5.4560e-05
12:94423738 G A 1.258378 1.2315e-04
12:94425356 A G 0.316474 3.8440e-05
12:94433035 G A 1.538980 2.7697e-05
12:94436781 C T 1.913942 -1.7385e-05
12:94439216 C T 0.273221 -1.0139e-05
12:94439712 C T 0.085418 -7.1932e-05
12:94444792 T C 0.801526 1.3518e-05
12:94453482 A G 1.133923 -3.6692e-06
12:94464330 A G 0.046268 2.0876e-06
12:94466714 C T 0.452886 4.4981e-05
12:94467055 C T 0.436505 -2.6277e-05
12:94474047 C T 1.038972 5.1952e-06
12:94474631 A G 0.055428 -2.3014e-05
12:94478903 C A 0.423460 -2.5136e-05
12:94483850 A G 0.048972 -2.4875e-05
12:94486521 T C 0.578042 2.8141e-05
12:94491844 C T 1.083724 2.4985e-05
12:94492488 A G 0.075938 -9.1879e-05
12:94493367 A G 0.214577 -3.6770e-05
12:94495087 C T 0.044421 -9.2842e-05
12:94497690 A C 0.120330 -3.9613e-05
12:94498653 A G 0.903611 3.9254e-05
12:94501521 C A 0.053610 -1.1672e-05
12:94503883 C T 1.260498 -3.0883e-05
12:94509229 A G 1.377127 -1.8563e-05
12:94511231 T G 0.989893 2.6705e-06
12:94513816 G A 0.704825 -2.7872e-05
12:94514408 T C 0.256246 4.5608e-05
12:94517909 T C 0.837988 -3.1332e-05
12:94518914 C T 0.036300 1.9756e-05
12:94519459 C T 1.838858 -7.5052e-05
12:94519701 C T 0.121433 1.0327e-05
12:94519904 G T 0.501433 -4.5845e-05
12:94523266 A G 0.131411 -4.9877e-05
12:94528825 G A 0.719976 2.0226e-05
12:94531744 A G 0.149568 1.1550e-04
12:94532765 A G 0.159620 -2.3292e-06
12:94533393 T C 0.269836 -1.0107e-05
12:94535004 A G 0.042987 7.2748e-05
12:94535947 G A 1.205196 1.6479e-04
12:94538100 T C 0.268654 5.0042e-05
12:94539550 A G 0.049634 -1.8878e-05
12:94540433 G A 0.053399 -5.3140e-05
12:94545349 C T 1.237005 -4.6050e-06
12:94547471 C A 0.114160 7.8711e-06
12:94548596 T C 0.107830 -7.6101e-05
12:94551184 T C 0.143758 2.2614e-05
12:94554813 G A 1.711456 2.6439e-05
12:94558394 C A 0.202269 2.7278e-05
12:94564725 A G 1.258313 3.3065e-05
12:94569468 G A 0.025057 1.4184e-04
12:94578818 T C 0.058375 -1.1074e-04
12:94580437 G A 0.480771 -7.5086e-07
12:94585116 A G 0.242412 5.8015e-05
12:94586428 G A 0.845963 2.5466e-05
12:94587405 C A 0.371733 3.8547e-05
12:94598267 G A 0.858433 6.2237e-05
12:94603406 C G 0.022938 -3.2895e-05
12:94604027 G A 1.951268 2.0081e-05
12:94613898 A G 0.028748 9.4641e-06
12:94619560 A G 0.039647 6.3018e-06
12:94619578 C T 0.570782 2.6041e-05
12:94620432 T G 0.071682 2.1947e-05
12:94623824 G A 0.826119 1.2960e-04
12:94625672 C T 0.151246 1.2085e-04
12:94628378 G A 0.020643 -5.2063e-05
12:94629172 C T 0.045113 8.8761e-05
12:94630371 C T 0.603272 6.6937e-05
12:94632014 T C 0.097876 -1.1122e-05
12:94632583 T G 0.074951 3.3124e-05
12:94636275 G A 1.450368 1.8163e-04
12:94637300 G A 0.201441 4.4900e-04
12:94638262 A G 0.111355 -2.2357e-04
12:94639322 G A 0.104442 1.3622e-04
12:94639537 G A 0.922011 -6.2106e-05
12:94641406 C T 0.582389 2.6240e-05
12:94642865 A C 0.104620 -1.6895e-06
12:94644480 G T 0.023025 -5.2608e-05
12:94648546 T G 0.036576 3.0507e-05
12:94649103 C T 1.692127 -5.5004e-05
12:94649595 C T 1.116652 -1.4304e-05
12:94652638 A C 0.054509 -1.8696e-06
12:94655298 T G 0.543057 -2.7685e-05
12:94656853 T G 0.055801 -1.5632e-05
12:94657583 C T 1.119561 -2.3074e-05
12:94657996 A G 0.089252 -2.0221e-05
12:94659065 G A 0.030169 3.1021e-05
12:94660974 C T 0.304221 5.2952e-05
12:94662928 C G 0.141781 -5.0857e-05
12:94664423 T G 0.053750 2.9738e-05
12:94668489 C T 0.357169 -2.1332e-05
12:94670582 T C 0.034256 -5.2157e-05
12:94673607 T C 0.470134 -4.7437e-05
12:94675245 A G 1.177929 1.2835e-05
12:94680204 T C 0.054113 -2.0186e-05
12:94688232 A C 1.276788 -2.1669e-05
12:94689508 G T 0.513702 -1.9584e-05
12:94693251 C T 0.121070 -5.4370e-05
12:94695405 G A 0.293987 -6.8399e-05
12:94696099 G T 0.227625 2.3598e-05
12:94729665 G A 1.976510 -1.3027e-04
12:94730738 C T 0.115273 5.1338e-07
12:94736825 T C 1.141281 -5.6355e-05
12:94742537 A G 0.063971 -3.4718e-05
12:94745419 G A 0.041344 8.1046e-06
12:94745712 A G 0.066642 -8.3467e-05
12:94769769 A G 0.172041 -3.3741e-05
12:94772742 T C 0.138795 1.3374e-04
12:94773533 A G 0.610214 -2.1656e-05
12:94797640 C G 0.070241 8.5302e-06
12:94798899 C A 0.129918 4.3610e-05
12:94801942 G A 0.061134 -3.1495e-05
12:94805764 T C 0.146357 -4.6807e-05
12:94812237 A G 0.079015 -2.9074e-06
12:94812486 A G 0.058716 5.5441e-05
12:94819221 C T 0.025775 4.5681e-05
12:94821089 C T 1.131456 -8.9304e-05
12:94837058 A C 0.095500 4.5395e-05
12:94851502 C T 0.414716 -1.1589e-04
12:94853425 A C 0.067096 4.4595e-06
12:94860810 G A 0.041211 -8.0066e-05
12:94866093 C T 0.109645 9.3975e-06
12:94866377 A G 0.174157 -1.5833e-05
12:94868987 C A 0.158331 -3.2599e-05
12:94870688 T C 0.053834 -2.1303e-05
12:94881995 G A 0.454214 -3.7160e-05
12:94882811 A G 0.789123 -8.2198e-06
12:94882905 T C 0.167004 -1.2746e-05
12:94884010 A G 0.903718 2.9784e-05
12:94890048 T C 1.873782 -7.3339e-05
12:94890220 A G 0.373346 3.6065e-06
12:94898462 C T 0.071861 -1.6252e-04
12:94898586 G A 0.044934 -1.5142e-05
12:94899427 A C 0.845415 5.4200e-05
12:94900251 G A 1.210062 1.9978e-05
12:94901595 A G 0.027758 -2.4377e-05
12:94901687 G A 0.423223 -2.5375e-05
12:94901761 T C 0.097369 -3.8783e-06
12:94908744 T C 0.043831 9.2277e-05
12:94914350 A G 1.806904 2.7836e-05
12:94920683 C T 0.042448 3.4128e-05
12:94922176 T C 0.539532 1.8208e-04
12:94922654 C T 0.650825 -4.8664e-05
12:94924467 T C 0.058122 -1.4631e-04
12:94925193 C T 0.904633 -8.7476e-05
12:94927852 C T 0.186394 -3.0220e-05
12:94929495 G A 0.056797 -4.0636e-05
12:94932594 C T 0.512066 1.2962e-05
12:94933876 C T 0.172479 -5.7199e-05
12:94934702 G A 0.111271 -5.9107e-05
12:94937782 T C 0.242983 4.7609e-05
12:94943056 A C 0.625719 1.9066e-05
12:94943787 T C 0.020065 5.4250e-06
12:94944972 T C 0.361674 1.4200e-05
12:94952636 T G 0.215002 8.6585e-05
12:94952888 A G 0.951677 1.9311e-04
12:94953145 C T 0.053045 7.0586e-05
12:94953316 A G 0.114091 3.7991e-05
12:94955644 T G 0.848741 -9.3844e-06
12:94960130 A C 0.052523 8.3943e-06
12:94962729 A G 0.058816 1.2464e-05
12:94970125 G A 0.893848 -2.1806e-04
12:94974673 A G 1.094776 3.5683e-05
12:94975245 T C 0.045054 -2.3646e-05
12:94984900 C A 1.278859 4.2929e-05
12:94987739 C A 0.670034 2.6352e-04
12:94988288 C T 0.020627 -3.7600e-05
12:94990254 T C 0.021458 6.3292e-05
12:94994649 A G 0.416745 -2.8421e-05
12:94996573 C T 0.515185 4.8418e-05
12:95003590 A G 0.035729 -1.4203e-06
12:95003905 T C 1.889787 6.2793e-05
12:95003915 G A 0.986767 1.7940e-05
12:95009655 C T 0.734991 9.3994e-05
12:95010679 C T 0.464217 -2.3586e-05
12:95020239 T C 0.038261 7.2588e-05
12:95020580 A C 0.045798 -3.0183e-05
12:95024451 C T 0.038962 -2.8116e-07
12:95027155 C T 0.170980 -1.7308e-04
12:95027517 C T 1.926967 7.6425e-05
12:95027662 C T 0.130671 -3.3102e-04
12:95028625 A C 1.803505 -2.1213e-05
12:95029173 G A 0.059391 -3.3730e-05
12:95029227 T C 0.508457 -8.1098e-06
12:95029281 C T 0.702186 6.9039e-05
12:95030261 A C 1.082231 2.1189e-05
12:95039814 T C 0.036434 5.5870e-06
12:95040012 C T 0.054967 4.4344e-05
12:95041089 G T 0.327311 -2.3177e-05
12:95042551 C T 0.036317 -1.6075e-05
12:95044161 C A 1.969298 8.7127e-05
12:95045681 G A 0.033947 -5.3414e-05
12:95048443 A T 0.085503 8.4636e-05
12:95049147 T C 0.043019 -4.2592e-05
12:95056028 G A 1.782220 6.1379e-05
12:95060174 C T 0.538857 -2.5061e-06
12:95060230 G A 1.839945 2.4894e-04
12:95067472 C A 1.172629 4.4339e-06
12:95070591 C T 0.060819 -3.3896e-05
12:95073749 A G 0.677810 -1.3432e-05
12:95076031 A G 0.054821 3.2798e-05
12:95077497 A C 0.042318 1.8329e-05
12:95079912 C T 0.639809 2.0742e-05
12:95084370 C T 0.051549 -2.5191e-05
12:95084577 C A 0.125617 2.1960e-05
12:95085824 C T 0.031188 -2.7084e-05
12:95086565 C T 1.091709 1.0659e-05
12:95095958 G A 0.564816 7.4556e-06
12:95101174 T C 0.049553 8.8117e-06
12:95102630 G T 0.327055 2.8965e-05
12:95104334 C T 0.228180 -4.0850e-05
12:95107439 G A 0.869579 8.5331e-06
12:95107862 C T 0.047106 -5.3910e-05
12:95108348 G C 0.142654 3.4763e-06
12:95108611 G A 0.079407 4.5925e-05
12:95109782 G A 0.234074 3.4162e-05
12:95113427 G A 0.086499 -4.3809e-05
12:95114941 T C 0.141275 2.7665e-05
12:95115558 T C 0.049137 -1.3705e-05
12:95115623 A G 0.272731 2.2343e-05
12:95117033 C T 0.046067 3.5909e-05
12:95119467 A G 0.046356 -6.5753e-05
12:95119730 A G 0.028903 3.4365e-06
12:95122938 T C 0.121729 -1.9576e-06
12:95123157 G A 1.261066 2.8376e-05
12:95124807 G A 1.623629 -1.8307e-05
12:95126481 G A 0.379636 2.9787e-05
12:95129805 G C 0.424645 1.7305e-04
12:95129906 T G 0.439851 -2.2064e-05
12:95130760 A G 0.337578 8.2979e-05
12:95131444 C T 0.602447 5.6346e-05
12:95134005 T C 0.710041 1.4310e-05
12:95140081 A G 1.838128 1.0170e-04
12:95141134 G A 1.843688 9.5655e-05
12:95143850 A C 0.600675 9.1665e-05
12:95143972 T C 0.066353 2.6967e-05
12:95145233 G A 0.504117 -2.8228e-05
12:95145308 A C 0.026881 8.0737e-06
12:95147137 A G 1.011529 -9.8264e-08
12:95147436 G A 1.856590 8.3540e-05
12:95148756 C T 0.764099 9.0959e-04
12:95152181 A G 0.110836 1.0382e-05
12:95153435 A G 1.883257 1.2749e-04
12:95154905 C T 0.742135 5.9344e-06
12:95157008 G A 0.048508 -3.1288e-05
12:95157455 G A 0.064344 1.1901e-04
12:95158779 T C 0.326091 1.0602e-04
12:95160960 G C 0.074149 8.2681e-05
12:95161260 C G 1.840780 1.3373e-04
12:95167561 C A 0.060001 -1.4455e-06
12:95169807 C T 0.074970 -3.1396e-05
12:95169954 A G 0.365124 2.5965e-04
12:95173317 C T 1.967770 1.7975e-04
12:95188736 C A 0.021951 -6.0647e-06
12:95189549 G A 0.060248 5.1347e-06
12:95192447 T C 0.714234 -7.3430e-05
12:95194132 G A 0.030140 -5.4300e-05
12:95194556 A G 0.100495 6.3383e-05
12:95204142 A G 0.106126 2.8671e-05
12:95213737 A G 0.088129 7.3422e-05
12:95214504 T C 0.059082 -2.4994e-05
12:95223274 G A 1.587462 2.0017e-05
12:95236409 G A 0.145721 1.7743e-04
12:95236512 A G 0.063889 1.1026e-05
12:95238898 A G 1.464094 -3.1302e-05
12:95246844 A C 1.835632 5.1627e-05
12:95247015 T C 0.228095 2.7872e-05
12:95248881 G C 0.149120 -8.4980e-05
12:95257510 C T 0.777104 1.4907e-05
12:95260991 G T 0.070777 6.8736e-06
12:95261510 C A 0.172450 1.8710e-05
12:95266186 A G 1.902563 5.5601e-05
12:95285404 T C 0.195875 8.2019e-05
12:95288926 A G 0.399753 2.4249e-06
12:95305224 C T 1.290443 -1.0531e-06
12:95307191 T C 0.064207 -9.8003e-06
12:95312097 G T 0.021883 -2.2001e-05
12:95313296 G A 0.353294 8.7159e-06
12:95318691 T C 0.137062 -4.3935e-05
12:95320933 G A 0.039767 4.5310e-05
12:95320987 C T 1.078589 4.0585e-07
12:95325348 C T 0.423561 -3.1491e-05
12:95329523 C T 0.764206 4.9441e-05
12:95329619 A C 0.078320 -1.5506e-05
12:95331185 T C 1.305179 9.8500e-06
12:95331392 G T 0.049978 -3.7154e-05
12:95339984 G C 0.784401 -1.8020e-05
12:95342609 C T 0.919969 -4.5248e-05
12:95344482 C T 0.037729 1.9194e-05
12:95347642 T C 0.472835 -1.0563e-05
12:95348178 A G 0.865369 2.8077e-06
12:95348400 A G 0.313309 -1.5046e-05
12:95348714 T C 0.581743 -2.1005e-05
12:95348793 A G 0.037975 4.5703e-06
12:95356786 T C 1.450666 -1.6053e-05
12:95363450 C T 0.143440 2.1613e-05
12:95377693 A G 1.674487 1.7935e-05
12:95384203 A G 0.154491 -2.3145e-05
12:95385971 G A 0.900680 8.8496e-06
12:95389054 T C 0.090777 -8.6430e-06
12:95397032 T C 0.127308 -8.5710e-05
12:95397552 C T 1.328204 -3.2460e-06
12:95398440 A G 0.390909 2.1968e-06
12:95402253 G T 0.085104 3.0504e-05
12:95418777 G A 0.042273 -3.3882e-05
12:95429432 A G 0.555906 -6.9979e-06
12:95442118 C T 0.110047 -6.1424e-05
12:95459971 A G 0.035723 -2.4974e-05
12:95463580 G A 0.037540 2.4887e-05
12:95475771 G A 0.112975 -4.7006e-06
12:95477651 G A 0.133027 -6.3512e-05
12:95477977 T C 0.030367 -1.6860e-05
12:95481501 T C 0.121807 -5.6924e-05
12:95496660 G A 0.192603 -3.1567e-05
12:95506831 T G 0.034074 -7.3574e-05
12:95509766 T C 1.262867 2.9326e-05
12:95519126 C T 1.628566 1.7146e-05
12:95519554 G A 0.028400 -5.4191e-05
12:95519622 C T 0.057083 -3.2306e-07
12:95525893 T C 1.356763 1.3098e-04
12:95529398 C T 0.058092 -7.5856e-06
12:95544539 T C 0.034986 -2.2864e-05
12:95544908 G A 0.110158 -7.1807e-05
12:95547611 A G 0.042237 -4.0101e-05
12:95548473 A G 1.194998 -9.0971e-06
12:95556534 T C 0.025479 -1.1527e-05
12:95558544 G T 1.623847 1.4879e-05
12:95567465 T C 1.283747 5.0854e-05
12:95571398 C T 1.627797 1.0092e-05
12:95575951 A C 0.141486 -8.4868e-05
12:95582542 C T 0.060608 -5.1361e-05
12:95600398 C G 0.239462 6.0775e-06
12:95602363 C T 0.089057 9.2033e-06
12:95602805 A C 0.025028 -3.6056e-05
12:95604290 C T 0.195206 -4.3504e-05
12:95623284 G A 0.398121 -5.3889e-05
12:95623482 G T 0.328574 1.3171e-05
12:95640665 A G 0.070407 -7.7211e-05
12:95641629 G A 0.130992 -7.4358e-05
12:95642168 G A 0.735413 -3.0353e-05
12:95647384 G A 0.260222 4.5173e-05
12:95649825 C T 0.337357 1.0901e-06
12:95653020 A T 0.046745 -1.0973e-04
12:95661497 T C 0.091598 -5.7103e-05
12:95681554 T C 0.335267 6.7902e-06
12:95681597 A G 0.068631 4.8289e-05
12:95688475 G A 0.197004 -4.0805e-05
12:95692050 T C 0.036375 -2.1551e-05
12:95693943 A G 0.120349 -5.3556e-05
12:95694111 G T 0.196472 1.1507e-05
12:95694394 A G 1.405953 -1.2831e-05
12:95701702 A G 1.847278 2.4237e-06
12:95703285 A G 0.051523 -1.2539e-04
12:95708318 C T 0.060105 -2.3867e-05
12:95710599 A G 0.102157 9.3930e-05
12:95711876 C A 0.596608 -2.8545e-05
12:95718559 A G 1.878242 -1.3063e-05
12:95718904 T C 0.242880 -6.6152e-05
12:95725174 T C 0.153664 3.2162e-05
12:95729526 T C 0.799568 -7.3427e-05
12:95729941 G T 0.398260 9.0970e-05
12:95732168 C T 0.204236 3.3073e-06
12:95732531 T C 0.352313 -4.7902e-06
12:95737228 C A 0.813866 -9.6545e-05
12:95740219 G A 0.638660 6.2067e-05
12:95746828 C T 0.043022 4.0720e-05
12:95746975 C T 1.418160 1.6871e-07
12:95747786 A C 1.579049 -3.3549e-05
12:95748327 C T 0.301465 -8.6051e-06
12:95751584 C G 0.084162 9.7153e-05
12:95758015 G T 0.068021 -1.9266e-05
12:95758626 G A 1.075415 5.8777e-05
12:95768187 C G 0.219260 -3.4136e-05
12:95771344 G A 1.611597 -4.8426e-05
12:95777377 A G 1.303082 3.2220e-06
12:95777714 T G 0.154891 -8.5746e-05
12:95781819 G T 0.072406 1.9093e-06
12:95787373 C A 1.733735 -6.3043e-05
12:95791552 A G 1.243169 3.4884e-05
12:95794033 C T 1.975920 1.1068e-05
12:95801560 A G 0.462987 -2.1946e-05
12:95802691 C A 0.624710 3.7514e-06
12:95804005 A G 0.246813 -2.4613e-05
12:95804973 T C 0.127532 1.1381e-04
12:95805205 T C 0.161528 6.9652e-05
12:95813566 G A 0.122563 5.3634e-05
12:95822708 G A 0.722427 -4.1374e-06
12:95823323 A G 0.251302 -3.2311e-05
12:95830338 T C 0.654084 -3.3255e-05
12:95834579 A G 0.073520 5.3060e-05
12:95837651 C T 0.041890 2.8362e-04
12:95838422 G T 0.364553 2.5908e-05
12:95852245 T G 0.065713 6.2319e-05
12:95863505 T C 0.411393 4.3106e-05
12:95866850 G C 1.530768 3.1630e-05
12:95871653 C T 0.118856 -6.6762e-05
12:95878179 C T 0.034308 6.3451e-05
12:95880811 A G 0.035921 3.2056e-05
12:95880955 T C 0.412217 -2.4568e-05
12:95882505 G A 0.162255 3.6898e-04
12:95897653 T G 0.024629 7.9439e-05
12:95906147 A G 0.125351 -3.1352e-05
12:95907193 T C 0.250582 -6.1980e-05
12:95907834 G A 0.067025 -3.5558e-05
12:95915763 G A 0.141567 4.8142e-06
12:95924641 A G 0.037375 1.8969e-05
12:95927037 G A 0.246009 -4.3915e-05
12:95927762 C T 1.075298 -4.3436e-06
12:95930681 G C 0.945663 3.9242e-05
12:95931697 C T 0.282757 3.6249e-05
12:95931927 T C 0.057901 -1.4219e-05
12:95938336 G T 0.608105 -9.9318e-07
12:95941907 A C 0.941937 4.5994e-05
12:95943309 T C 0.032707 -2.2031e-05
12:95944633 T C 0.266924 -3.0917e-05
12:95953374 T C 0.035606 -8.7042e-05
12:95953645 G A 0.049183 -1.6776e-06
12:95953790 T C 0.089248 1.7768e-04
12:95959234 C T 1.211178 2.0725e-05
12:95959291 G A 0.073494 1.7620e-05
12:95959788 G A 0.023389 -5.3231e-05
12:95962808 G A 0.782905 -2.3113e-06
12:95962921 G A 0.067375 1.6754e-04
12:95971046 T C 0.841396 -1.2640e-05
12:95972221 A G 0.332634 5.1552e-05
12:95975986 G A 1.382979 8.3241e-05
12:95982784 A C 0.496162 1.5399e-05
12:95985275 T C 0.050553 -6.3429e-05
12:95988375 G T 0.174125 -2.1918e-06
12:95988765 G A 0.173388 1.6149e-05
12:95989561 G A 0.092647 2.5510e-05
12:95990755 T C 1.252143 -5.8564e-06
12:95995906 C T 0.469508 2.6928e-05
12:96001575 T C 0.058576 1.3473e-04
12:96002445 T C 0.978890 -7.3758e-05
12:96006122 C T 0.023003 -3.1996e-05
12:96007150 T G 0.392191 2.4480e-06
12:96014096 C G 1.409916 -4.8766e-05
12:96014785 G A 0.565709 -6.8433e-05
12:96015637 C T 0.158789 -1.3575e-05
12:96015893 C T 0.673471 -2.2881e-05
12:96017437 T C 0.592798 -1.3371e-05
12:96017678 T C 0.319447 -5.5167e-05
12:96027323 G A 0.619429 2.2315e-05
12:96027759 G A 0.607128 -7.5113e-06
12:96029331 T C 1.315993 2.6166e-05
12:96033647 G A 1.595527 -5.2623e-09
12:96035077 A G 0.081556 4.4133e-05
12:96035572 C T 0.932440 -1.3769e-05
12:96036307 G A 0.761093 7.9258e-06
12:96041386 C T 0.137555 -2.2382e-05
12:96041527 T C 0.080842 -3.6999e-06
12:96042973 C T 0.168909 -4.4142e-05
12:96043377 C A 1.571334 -3.0744e-05
12:96046090 G A 0.440117 -8.8946e-05
12:96046686 T G 0.580490 -2.0070e-05
12:96046725 C T 0.763498 -1.0232e-06
12:96046854 C A 0.048417 -7.4208e-05
12:96051177 C T 0.101780 4.9740e-05
12:96052142 T C 0.046252 -9.3789e-05
12:96052721 A G 0.829919 5.1150e-05
12:96055249 G A 0.046414 -7.9319e-05
12:96057123 G A 0.620877 -1.2458e-06
12:96058277 G A 0.729463 -5.5946e-05
12:96062399 A G 0.046544 5.3821e-05
12:96065559 C T 0.046706 -7.7938e-05
12:96066092 A C 0.333118 -1.0573e-05
12:96068352 C G 0.046771 -7.3262e-05
12:96068652 C A 0.048660 -8.4979e-05
12:96069517 T C 1.643922 1.5869e-05
12:96071320 C T 0.298694 -4.4885e-05
12:96071394 C T 0.047641 -8.5665e-05
12:96076350 C T 0.076671 -8.4982e-05
12:96077312 T C 0.532170 -1.4741e-05
12:96077822 A G 0.097837 -1.0923e-04
12:96083551 A G 0.582564 4.2427e-06
12:96084323 A G 0.645139 -4.8766e-05
12:96087869 C T 1.833074 4.6429e-05
12:96088304 T C 0.606745 -3.9354e-06
12:96088546 G A 0.530064 -1.7603e-05
12:96091058 G A 0.460666 -4.6364e-06
12:96093084 T C 0.026829 2.2150e-05
12:96096424 G A 0.040452 -7.1613e-06
12:96096575 T C 0.168730 -3.1078e-05
12:96098422 T G 0.037521 -1.3180e-05
12:96104461 A G 0.286103 2.3558e-04
12:96108758 T C 0.733228 -2.8415e-05
12:96116953 T G 1.648488 1.2190e-04
12:96119439 A G 1.010805 5.6778e-05
12:96126968 A T 0.054097 -1.5855e-05
12:96128978 A G 0.020279 3.6100e-05
12:96131895 G A 0.353349 6.5053e-06
12:96132675 C T 0.090427 -2.3506e-04
12:96134007 A G 0.051955 8.7696e-05
12:96134174 A G 0.021935 2.3897e-05
12:96134818 A G 0.030052 8.1188e-05
12:96138257 G A 1.711342 6.6409e-05
12:96138732 T C 0.050874 -1.8278e-05
12:96139671 G A 0.023434 5.8015e-06
12:96139686 T C 0.021886 2.2892e-05
12:96150670 T C 0.035758 -4.1325e-05
12:96154260 T C 1.085487 -2.4178e-06
12:96154795 G A 0.060562 -2.3954e-05
12:96159659 T C 0.093147 -2.7271e-04
12:96160225 A G 0.022097 1.9265e-05
12:96162740 A G 0.698557 -5.9564e-07
12:96166494 C G 1.721531 1.0157e-04
12:96167185 C A 0.035577 2.6486e-05
12:96177188 C T 1.338762 2.9386e-05
12:96177988 A G 1.722650 7.7771e-05
12:96179598 T G 0.057317 1.0489e-05
12:96180385 A G 0.048738 -1.7664e-05
12:96182636 C A 0.165683 4.3243e-05
12:96185312 A G 0.037878 6.3663e-05
12:96191113 G A 0.034989 5.0044e-05
12:96191712 G A 0.888995 2.9370e-05
12:96204323 A G 0.047067 4.7626e-05
12:96204979 C T 0.518655 3.7616e-05
12:96208270 T C 0.122449 2.3998e-04
12:96215828 C A 0.386296 -7.3962e-07
12:96221897 C T 0.030552 1.6709e-04
12:96222568 T C 0.046333 5.9848e-05
12:96227781 G C 0.211821 1.1078e-05
12:96231729 C A 0.080177 -6.1234e-05
12:96232019 T C 0.033003 4.0877e-05
12:96243051 A G 0.085983 -1.3978e-05
12:96245526 C T 0.115166 -1.4269e-04
12:96247316 T G 0.884299 3.2987e-05
12:96248724 T C 0.033162 3.4902e-05
12:96249476 C A 1.623470 3.0444e-04
12:96257060 C T 0.038241 -3.9884e-05
12:96257692 C A 0.037940 -3.1823e-05
12:96258520 G A 0.032441 2.7005e-05
12:96260474 A C 1.166919 1.0011e-04
12:96260947 G A 0.846625 4.0399e-05
12:96262560 A G 0.035427 2.7540e-05
12:96266035 C T 0.308434 3.2228e-05
12:96270455 C T 0.038469 -4.8654e-05
12:96270621 C T 0.032227 3.7874e-05
12:96271428 C T 1.583307 1.4563e-04
12:96272463 A G 0.386290 7.1427e-06
12:96281291 G A 0.032996 3.2352e-05
12:96283379 T G 0.032328 4.3558e-05
12:96284650 G A 1.397832 2.5003e-04
12:96288585 G A 0.327457 1.9817e-05
12:96288860 C T 0.330187 2.3521e-05
12:96289206 G A 0.086366 -1.9736e-05
12:96291983 A G 0.062270 -2.3593e-05
12:96294278 A C 0.338155 1.8766e-05
12:96294289 C T 0.051932 1.2409e-04
12:96305115 T G 0.061806 -3.6826e-05
12:96307670 G A 0.217621 3.4385e-05
12:96308017 T G 0.033220 -7.3524e-06
12:96308251 T C 0.092945 -9.6986e-05
12:96308801 A G 0.051244 1.2877e-04
12:96309205 G A 0.079388 -2.5315e-05
12:96312686 A C 0.253000 -3.6070e-06
12:96316372 A C 0.919505 2.6282e-05
12:96317224 G A 1.203090 -4.1570e-06
12:96323436 G T 0.061773 5.4591e-05
12:96329056 G A 0.043237 8.2949e-07
12:96333513 C T 0.045626 -6.4304e-05
12:96334255 C G 0.042347 9.6684e-05
12:96334292 C T 0.020494 2.1396e-05
12:96337183 G A 1.146581 -2.7373e-05
12:96346594 C T 0.523468 -2.4692e-05
12:96355661 G A 0.036508 1.2831e-04
12:96359301 G T 1.288323 -2.3568e-05
12:96360473 T C 0.154673 2.9408e-05
12:96366511 C T 0.067323 -1.2867e-04
12:96367393 T C 0.087363 7.4850e-05
12:96367480 C A 0.087840 1.6855e-05
12:96367900 T G 0.366419 1.7177e-05
12:96368255 G A 0.100803 3.7395e-05
12:96371005 A C 0.465223 -9.0820e-06
12:96372058 G A 0.089300 7.2148e-05
12:96373230 T G 1.877314 -2.0038e-04
12:96374614 T C 1.542057 2.6866e-06
12:96375682 C T 1.167624 -2.2287e-06
12:96384031 T C 0.236713 -1.4022e-05
12:96384139 C T 0.215414 -2.1231e-05
12:96384249 C T 0.236696 4.2195e-06
12:96387328 A G 0.097876 1.9294e-04
12:96388083 G T 0.117548 -2.1786e-04
12:96390890 A G 0.091241 -1.4798e-05
12:96391363 T C 0.069410 -4.3252e-06
12:96391652 T G 0.140314 -2.7105e-06
12:96392257 C T 0.031938 -3.1248e-05
12:96393261 G A 0.614661 -3.2060e-06
12:96393496 T G 0.032513 -2.0191e-05
12:96398777 T A 0.056330 -3.9156e-05
12:96403199 A G 0.839650 -2.3570e-05
12:96405906 G A 0.152829 -8.4246e-05
12:96421569 A G 0.053198 9.0334e-07
12:96421921 C T 0.140986 2.6462e-04
12:96429795 T C 0.022814 -2.4985e-05
12:96435239 C T 0.390938 -5.9792e-06
12:96437554 A G 1.538129 9.0606e-05
12:96438553 A G 1.459683 4.6551e-05
12:96440613 C A 0.444240 -2.0915e-05
12:96440950 G A 0.050244 4.4557e-05
12:96441222 T C 0.037326 -3.7037e-05
12:96442525 T C 0.339613 5.5442e-06
12:96446216 A C 0.209961 3.0477e-06
12:96451687 G A 0.992434 -2.8169e-06
12:96454503 C G 0.021019 -3.2561e-05
12:96456043 T C 0.109028 -4.8045e-05
12:96459342 A C 0.830552 2.7194e-05
12:96461306 C T 0.296347 -2.7391e-05
12:96464620 G A 0.385780 -1.2743e-05
12:96473904 C T 0.074724 2.9616e-05
12:96479267 C G 0.251543 4.7263e-05
12:96486620 G T 0.277304 1.9100e-05
12:96492448 G A 1.034392 9.6452e-06
12:96492561 C T 0.062828 -7.2372e-05
12:96498151 C A 0.039228 -3.0296e-05
12:96501748 T C 1.958704 1.6124e-05
12:96502069 C G 0.020546 -2.8791e-05
12:96502129 A C 1.922612 3.5861e-05
12:96506861 A G 0.040647 -5.1098e-05
12:96507755 T C 0.531372 6.6909e-05
12:96508826 G A 0.264422 3.3690e-05
12:96510581 G A 0.268206 3.5028e-05
12:96515297 C A 0.039442 1.1154e-05
12:96516964 G A 0.040861 4.6516e-05
12:96521101 G T 0.087025 -1.1446e-04
12:96521387 T C 0.033094 4.7679e-05
12:96521506 T C 0.231873 -3.8741e-05
12:96522727 C T 0.045781 2.8033e-05
12:96524773 G A 0.169049 1.9352e-05
12:96527970 A C 0.062263 8.1258e-05
12:96528235 G C 0.788987 -2.2872e-05
12:96531464 C T 0.041659 -4.9035e-05
12:96536025 G A 0.111479 -1.0422e-04
12:96538924 C T 0.085165 -6.6218e-05
12:96541397 A G 0.263678 2.2327e-05
12:96543125 A G 0.049744 4.4137e-05
12:96546049 C G 0.346727 -5.8453e-06
12:96546238 A G 0.075616 -1.5743e-05
12:96547502 G A 0.648793 -2.0094e-05
12:96549225 G A 0.026537 4.7489e-05
12:96549634 T C 1.487879 3.8294e-05
12:96549988 T C 0.235249 2.0747e-05
12:96551188 C T 0.255950 -1.7157e-05
12:96556961 T C 1.505234 -1.0302e-05
12:96559666 C A 0.173937 -2.6251e-05
12:96560273 A G 0.032552 8.3612e-05
12:96561741 G A 0.377254 -4.7379e-05
12:96580772 C T 0.090563 -1.7200e-05
12:96581717 A G 0.025281 -6.9675e-05
12:96583858 A G 0.053010 1.0434e-04
12:96592673 T C 1.747915 6.7254e-05
12:96605705 G A 0.025904 -3.6056e-06
12:96606954 A G 0.361268 5.4236e-07
12:96613764 T C 0.518775 1.2460e-05
12:96614125 T C 0.591733 1.9315e-05
12:96624299 T C 1.556140 -8.8339e-06
12:96625026 G A 0.128574 -2.1153e-05
12:96635889 A G 0.075568 8.4059e-05
12:96639739 G A 1.136815 4.7821e-05
12:96641016 T C 0.035995 6.4982e-05
12:96647684 A T 0.057236 -1.6443e-05
12:96651079 C T 0.151434 1.5450e-04
12:96651259 T C 1.766731 -2.5136e-06
12:96660985 G A 0.045674 -3.8656e-05
12:96666432 A G 0.124637 5.4426e-05
12:96666952 G A 0.078015 3.7317e-05
12:96676057 G T 0.630796 -5.0205e-05
12:96676330 A C 0.188776 -4.9357e-04
12:96687857 C T 0.029332 8.4945e-05
12:96697974 C T 0.272961 -1.2910e-04
12:96709447 A C 0.059417 2.2548e-05
12:96716063 T C 0.685922 5.7745e-05
12:96717392 C T 1.729369 -2.0247e-05
12:96720751 C T 0.065029 -5.4984e-05
12:96751595 G C 0.119226 -2.8299e-05
12:96761827 T C 0.161340 -4.3660e-05
12:96764038 A C 0.199526 -8.5644e-04
12:96771371 T C 0.049423 7.8428e-05
12:96789609 G A 0.826479 8.9156e-05
12:96801993 G A 0.062439 -4.5911e-05
12:96802967 G T 0.034558 -3.8617e-05
12:96803749 G A 0.044155 -1.3977e-05
12:96804097 G A 0.063925 -1.2931e-05
12:96805955 A G 0.062289 5.7553e-05
12:96807917 C T 0.664772 1.0208e-05
12:96809924 G A 0.803716 2.0231e-05
12:96810612 G T 0.102631 4.2808e-05
12:96813907 T C 1.333060 -1.7636e-05
12:96816730 T C 0.058962 3.0557e-06
12:96817059 A G 0.124552 -7.7902e-05
12:96817422 G A 0.285509 3.6872e-05
12:96819204 A G 0.134384 2.1169e-05
12:96819423 A G 0.353375 -4.8838e-05
12:96821296 A G 1.631542 -6.6892e-05
12:96823132 G A 0.069456 -3.7238e-05
12:96828112 T C 0.044791 -2.2702e-05
12:96831209 T C 0.591032 -6.6364e-05
12:96839993 A G 0.041507 1.3927e-04
12:96846372 A G 0.074662 -5.8797e-05
12:96846880 A G 0.305558 3.2456e-05
12:96850809 C G 0.110956 -1.8207e-04
12:96851549 G A 0.247440 3.1806e-05
12:96857112 T C 0.055295 -3.9474e-05
12:96865807 C T 0.062809 4.7589e-05
12:96869737 T G 0.969772 3.2539e-06
12:96870960 A G 0.020477 -9.2386e-06
12:96880553 A G 1.715763 -4.6157e-04
12:96883627 A G 0.050682 2.7061e-05
12:96895561 C T 0.032967 -3.8183e-05
12:96896410 A G 0.074941 1.3068e-05
12:96907972 T C 0.266421 5.0914e-05
12:96915152 A G 0.096662 -1.5865e-04
12:96927637 C A 0.062458 -2.9536e-05
12:96928024 A G 0.034408 -2.0354e-05
12:96935879 G T 0.944183 3.7524e-06
12:96938125 G A 0.024207 -3.6485e-05
12:96942299 A G 0.107097 -1.1658e-04
12:96946730 T G 0.077616 6.2433e-05
12:96949772 A G 0.096824 -4.6910e-05
12:96964170 G A 0.135069 3.7358e-05
12:96965215 A G 0.284127 3.8936e-05
12:96974751 G A 0.120340 3.8670e-06
12:96979616 A G 0.075934 -3.4062e-06
12:96999128 G A 1.283296 -2.7954e-05
12:97015066 C T 0.329996 9.9873e-06
12:97015205 A G 0.194963 4.0620e-05
12:97021269 G T 0.883292 -3.6452e-05
12:97038879 A G 0.036138 -1.3027e-05
12:97045481 T C 0.285032 1.6715e-04
12:97048528 A C 0.022850 -4.3768e-05
12:97053902 C T 0.226145 1.6906e-04
12:97053965 C T 0.395281 5.1139e-05
12:97063015 A G 0.106578 -7.5527e-05
12:97063363 A G 0.026115 -5.9629e-05
12:97064014 T C 1.689073 -1.4947e-04
12:97066586 C T 0.036901 -8.5179e-06
12:97066699 C T 0.337097 8.1438e-05
12:97067277 A G 0.075779 -1.0011e-04
12:97074137 A G 0.046171 -3.8147e-05
12:97088928 T C 0.061033 -6.2192e-06
12:97095448 A C 1.609085 -9.5685e-05
12:97102578 A G 1.613347 -1.3206e-04
12:97108693 A G 0.021896 -2.8603e-05
12:97109289 G C 1.359168 -1.3441e-04
12:97114231 A G 0.075710 -1.0717e-04
12:97130582 G A 0.023769 -5.7677e-05
12:97134202 G A 0.071546 -8.4374e-05
12:97136218 C T 0.590406 -3.0668e-05
12:97136239 A G 1.589429 -9.4869e-05
12:97153533 T C 0.056496 -1.6555e-05
12:97167292 C T 0.694224 -3.6807e-06
12:97174817 A G 0.223785 5.9094e-05
12:97193367 G T 0.167000 -2.1472e-05
12:97201539 T G 0.150548 -1.9810e-06
12:97204214 A G 0.123287 1.9544e-05
12:97205338 C T 0.692332 1.9449e-06
12:97205642 T C 0.043152 -1.9530e-05
12:97225035 A G 0.031782 -5.4391e-05
12:97230424 T C 0.192067 2.3999e-06
12:97231171 A T 0.659832 3.1272e-07
12:97231553 T C 0.067726 2.2148e-05
12:97234690 A G 0.062406 -7.1230e-06
12:97262703 A G 1.085483 5.8462e-05
12:97288094 C T 0.187053 7.3809e-05
12:97300483 A G 0.029017 -2.6572e-05
12:97302313 C T 1.770376 -1.2448e-05
12:97305338 T C 0.947091 6.4420e-05
12:97330303 G C 0.028949 -8.8303e-06
12:97342196 T C 0.142995 8.6675e-06
12:97342589 A G 0.026018 4.9079e-06
12:97348769 A G 0.021454 5.0503e-06
12:97349366 A C 0.056486 -1.0389e-04
12:97357224 A G 0.020416 3.4523e-04
12:97363029 T C 0.034691 -6.5253e-06
12:97364347 T G 1.598500 -2.0819e-04
12:97365718 A G 0.038748 -6.6095e-06
12:97366544 C T 0.581879 7.5177e-06
12:97367815 G A 0.031364 -1.2595e-04
12:97369918 T C 0.024307 -4.3470e-05
12:97373738 A G 0.142417 -2.4263e-05
12:97374049 G A 0.864448 -6.5692e-06
12:97401582 G C 0.035950 -4.5503e-06
12:97401896 C T 0.686064 2.5310e-05
12:97404972 G T 0.800656 8.0277e-05
12:97405652 C T 0.035895 2.7151e-06
12:97407468 A G 0.027884 -3.2768e-05
12:97408540 A G 0.035810 -5.1265e-06
12:97409380 T C 0.273870 4.5497e-05
12:97416838 A G 0.047018 7.9620e-06
12:97419114 C T 0.062805 -3.7539e-05
12:97419425 A G 0.034921 -8.0472e-05
12:97429420 A G 0.750798 -1.0330e-04
12:97429607 A G 0.124377 -3.2511e-06
12:97430164 C T 0.053516 1.8461e-05
12:97434220 C A 1.321226 -3.4074e-05
12:97435991 C A 1.110557 -3.7071e-05
12:97436142 T C 0.103465 -5.0617e-05
12:97437747 T C 0.152787 2.0111e-06
12:97441696 C T 0.077054 -5.0043e-05
12:97443339 A G 0.029530 -7.8115e-05
12:97443615 A C 0.114393 3.6938e-06
12:97445226 A G 0.080092 -2.0761e-05
12:97446141 T C 1.757068 -2.0128e-05
12:97469268 A G 0.196517 -3.5921e-05
12:97472265 T C 0.343566 -1.6853e-06
12:97477577 A G 0.068154 -3.4643e-06
12:97479935 T C 0.102563 -1.3346e-05
12:97480654 G A 0.925478 1.1753e-06
12:97484901 T C 0.157088 3.7433e-05
12:97491461 T C 0.434126 -7.9978e-07
12:97494701 A G 1.666424 -5.5117e-06
12:97494878 C T 0.045499 -3.7535e-05
12:97495591 A G 0.033516 -6.1589e-06
12:97506357 A G 1.048959 -3.0980e-05
12:97514706 G T 0.451870 6.0849e-05
12:97523530 G C 0.107165 -1.5767e-05
12:97531465 A G 0.324121 -5.5070e-06
12:97537367 T C 0.169629 -4.2946e-05
12:97543280 T C 0.081770 1.2640e-05
12:97544225 T C 0.349723 -4.0843e-05
12:97562657 A C 0.053886 3.3765e-05
12:97588173 T G 0.957977 -1.0491e-04
12:97591525 A G 0.071975 -7.5341e-05
12:97593496 T C 1.335101 -2.1523e-04
12:97593784 G A 0.082890 -5.4855e-05
12:97595484 A G 0.189098 1.0614e-04
12:97596534 G A 0.233026 1.0798e-05
12:97612506 A G 0.092984 -6.9356e-06
12:97613664 G A 0.055613 1.6402e-05
12:97615071 A G 0.049274 -1.0229e-04
12:97625534 G C 0.030452 -2.8287e-05
12:97636923 T C 0.108668 -4.9460e-05
12:97639144 G A 1.434772 3.3067e-05
12:97645556 G A 0.067826 -5.0064e-05
12:97660291 T C 0.135968 -1.7896e-05
12:97663718 G A 0.029962 -7.2231e-05
12:97666452 G A 0.296366 -2.2749e-05
12:97672354 A C 0.111469 2.7540e-05
12:97673406 T C 1.020065 6.7271e-06
12:97681974 A G 0.270456 3.4935e-05
12:97682011 G A 0.211957 2.8522e-07
12:97684605 A G 0.026125 -1.1075e-04
12:97684882 T C 0.115192 -1.4993e-04
12:97685057 A G 0.154803 4.4880e-05
12:97686246 G A 0.113439 1.0194e-04
12:97689342 A G 0.263860 5.6483e-05
12:97689641 T G 0.552966 -1.6401e-06
12:97689768 T C 0.696633 -9.6837e-07
12:97691687 A G 0.229699 -4.4865e-05
12:97694801 T C 0.055168 3.9452e-05
12:97697241 T C 0.066450 1.2835e-04
12:97704479 G A 0.081907 1.4331e-04
12:97709900 G A 0.068985 -1.0478e-05
12:97713559 A G 0.204232 -1.5301e-05
12:97715008 G A 0.221675 -1.6896e-05
12:97716741 T C 0.061354 -5.1139e-05
12:97718018 C A 1.430088 -1.3699e-04
12:97719283 C T 1.966173 -2.3558e-05
12:97720902 C A 0.263721 8.5196e-05
12:97722178 A G 1.076483 9.6374e-06
12:97723288 G A 0.066431 4.7074e-05
12:97726294 A G 0.127490 5.1160e-05
12:97727066 G T 0.087898 -6.6916e-05
12:97740429 T C 0.083254 1.5535e-05
12:97740739 T C 1.712131 -4.1852e-05
12:97749693 A G 1.249361 2.7604e-05
12:97750178 A G 0.195430 -5.6473e-06
12:97756617 T C 0.063779 9.6200e-05
12:97756861 A C 0.337600 1.4473e-05
12:97758724 C T 0.242201 8.7013e-06
12:97758782 T C 0.297710 -1.9776e-05
12:97762977 G A 0.470254 -1.3861e-04
12:97774381 G C 0.153187 3.5618e-05
12:97778819 C G 0.063078 9.4070e-06
12:97779335 T C 0.685844 -1.1751e-05
12:97783756 A G 0.228491 -4.1435e-06
12:97787061 A G 0.474357 -1.6697e-05
12:97791486 T C 0.815158 -3.0863e-05
12:97792098 C G 0.066970 -2.2874e-05
12:97792745 T G 1.057560 -2.1149e-05
12:97794025 A G 0.151586 -2.8479e-05
12:97795380 G T 1.309379 -5.6950e-06
12:97795501 G A 0.599088 3.8738e-06
12:97797021 T G 0.564173 -1.7253e-05
12:97797740 T C 0.091147 2.0629e-05
12:97800076 T C 0.409728 1.3107e-05
12:97800882 T C 0.028118 1.3365e-04
12:97801072 A G 0.299141 2.1443e-05
12:97806525 G A 0.101878 4.9488e-05
12:97806804 T C 0.029799 -2.4551e-05
12:97807827 A G 0.576773 6.6684e-06
12:97809434 C T 0.077856 2.8900e-05
12:97813989 G C 0.058800 -1.9282e-04
12:97815339 A G 0.110943 -1.0328e-04
12:97816038 G A 0.199841 -1.2416e-05
12:97817786 A C 0.310888 -5.7263e-05
12:97821615 A G 0.412249 -1.6477e-04
12:97839545 G C 0.049264 -2.5586e-04
12:97846542 C A 0.154540 4.6291e-05
12:97851002 T C 0.114754 2.3746e-05
12:97851435 A G 0.705815 -9.2120e-05
12:97854002 T G 0.030747 8.7894e-05
12:97858355 G A 1.868430 -3.0701e-06
12:97862210 C T 0.365696 -9.2080e-05
12:97864638 T C 0.262185 -1.3153e-05
12:97866845 C T 0.029004 -5.8660e-05
12:97870745 C T 0.528314 3.1192e-05
12:97872061 A G 1.697622 -3.9582e-05
12:97872863 T C 1.115685 -5.1248e-06
12:97873332 G A 0.033876 2.3729e-05
12:97878915 C T 0.042610 2.7130e-05
12:97879002 C T 0.161541 2.1251e-05
12:97879475 G A 0.401194 2.9569e-06
12:97880058 C T 1.651354 -1.2063e-04
12:97882765 G A 0.324874 -8.9464e-05
12:97895506 A G 0.065710 -6.9619e-05
12:97900380 G A 0.042737 2.6025e-05
12:97901353 G C 1.571233 -4.1352e-05
12:97904260 C T 0.083098 2.7102e-05
12:97907576 G A 0.520521 -1.7252e-05
12:97915711 C T 0.087875 -1.1432e-04
12:97918277 G T 0.174664 3.1674e-05
12:97920694 G A 1.717525 5.4216e-05
12:97931637 C T 0.087694 4.0185e-05
12:97939600 A G 0.066613 4.6370e-05
12:97949337 T C 0.118911 -6.7939e-05
12:97951036 A G 0.066122 2.9185e-05
12:97951882 T G 0.301569 4.4990e-05
12:97960061 T C 0.170639 -3.3217e-06
12:97962180 T C 0.036567 -1.4838e-05
12:97968521 C T 1.752067 1.6098e-05
12:97968688 C T 0.208484 3.8760e-05
12:97968823 A C 0.035145 1.6924e-05
12:97969111 C T 0.288495 2.1372e-05
12:97974575 G A 0.041159 4.4662e-05
12:97985535 T C 0.070861 -3.5037e-05
12:97991621 T C 0.034509 -7.9626e-05
12:97992083 A G 0.072351 2.9991e-05
12:98004485 T C 0.212525 6.0235e-05
12:98010126 G A 0.536322 -4.2406e-05
12:98014440 T G 1.688914 -5.4941e-05
12:98018807 G C 0.044077 1.3706e-04
12:98030420 A G 0.132336 8.2888e-05
12:98034290 G A 1.537312 9.2096e-06
12:98034361 T C 0.053815 2.3604e-05
12:98036741 T C 0.070491 -2.4487e-05
12:98037419 C A 0.025194 -1.1354e-05
12:98042497 G A 0.034804 -2.3507e-05
12:98042545 C T 1.457742 -1.1194e-05
12:98052499 C T 0.089878 -2.4111e-05
12:98060066 T C 1.015320 -6.4293e-05
12:98076091 C T 0.142829 2.8378e-05
12:98082037 T C 0.581759 6.0660e-06
12:98082353 A G 0.811522 -5.1909e-05
12:98084248 A G 0.020854 6.8018e-05
12:98093557 T G 0.256658 2.1924e-05
12:98097500 T G 0.046680 2.4454e-05
12:98105133 C A 1.084967 1.9609e-05
12:98110976 C T 0.072916 1.9757e-05
12:98125747 A G 0.079807 3.4646e-05
12:98126765 C A 0.903922 3.0016e-05
12:98127600 T A 0.038706 1.9810e-05
12:98129675 G T 0.046973 9.8550e-05
12:98134238 A G 0.071504 2.4802e-05
12:98138120 T C 0.060144 -5.9379e-06
12:98142843 A G 0.117188 1.6712e-05
12:98153410 G A 0.022428 -9.0905e-05
12:98153891 C T 0.204122 5.4427e-06
12:98157384 C T 0.061536 4.6719e-05
12:98161296 C T 0.334942 1.0559e-06
12:98164536 T G 0.068777 8.6195e-05
12:98169501 A C 0.173632 -1.5954e-05
12:98169658 G A 0.042185 3.2342e-07
12:98170600 A G 0.071533 5.3996e-05
12:98178684 G A 0.057898 5.5854e-05
12:98188217 A G 0.055924 1.1037e-05
12:98188893 G A 0.131057 2.8119e-05
12:98189320 G A 0.080118 1.1563e-06
12:98190477 T G 0.340057 1.3157e-05
12:98191847 T C 0.334897 4.4431e-05
12:98195493 G A 0.058005 2.0972e-04
12:98196821 G A 1.174485 -2.2596e-05
12:98207977 T C 0.394015 9.1425e-06
12:98208179 C G 0.098515 -4.6084e-05
12:98209487 T C 0.104056 9.9472e-05
12:98214635 C T 0.252273 -5.3702e-05
12:98217204 A G 0.061455 -5.0892e-05
12:98219146 G A 0.110881 -2.0291e-05
12:98219791 G T 1.246810 1.2289e-03
12:98224025 G T 0.378383 -8.8866e-05
12:98230480 A C 0.036781 7.3926e-05
12:98233848 A C 0.121099 -7.0096e-05
12:98236224 G A 1.252403 2.5550e-04
12:98240252 A C 0.038319 5.5540e-05
12:98242161 T C 0.263149 1.4665e-05
12:98245210 A C 0.348714 8.2343e-05
12:98248254 T C 0.268469 -3.9854e-05
12:98259397 C T 0.834103 2.9349e-05
12:98259565 C T 0.246362 -5.0530e-05
12:98259573 G T 0.027300 -3.0158e-05
12:98265464 A G 1.609854 4.8583e-05
12:98270779 G T 0.789107 1.2404e-05
12:98271888 C T 0.030951 -4.3928e-05
12:98281351 T C 0.069018 -2.7635e-05
12:98295369 C T 0.304283 9.8678e-06
12:98295463 A G 0.183473 4.1127e-05
12:98296838 A T 0.359730 1.1827e-04
12:98309053 C G 0.053341 -6.3525e-06
12:98309252 C T 1.032811 3.7228e-05
12:98317307 T G 0.055210 2.1681e-05
12:98318098 G T 0.025921 9.5372e-06
12:98324983 C T 0.309827 -8.5837e-06
12:98326981 A C 0.032126 2.2666e-05
12:98330355 C T 0.234158 7.2989e-05
12:98334501 A G 0.033947 1.6997e-04
12:98337096 G A 0.058927 5.3051e-05
12:98342140 A G 0.047829 4.8776e-05
12:98343512 A G 0.286743 -2.9853e-05
12:98353901 C G 1.012951 -3.7797e-06
12:98356665 T C 0.032941 -2.1148e-05
12:98356929 T C 0.067632 -2.4948e-05
12:98362047 G A 0.095445 8.7046e-05
12:98380281 C T 0.980250 4.1950e-05
12:98384575 A G 0.024184 -2.2934e-05
12:98386060 G A 0.637599 -1.8268e-05
12:98387599 C T 0.761973 1.3839e-05
12:98391616 C A 0.113858 8.4992e-05
12:98405126 T G 0.144475 -6.3208e-06
12:98410795 G A 0.351349 2.8256e-07
12:98419170 G A 0.255126 -1.8342e-04
12:98427458 C T 0.265876 5.5359e-05
12:98429169 T G 0.054058 1.2769e-05
12:98445040 T C 0.024531 -6.1598e-05
12:98448042 A G 0.024570 4.7045e-05
12:98453317 G A 0.034200 3.2684e-05
12:98462722 T C 0.048423 -6.9574e-05
12:98469150 G A 0.274175 5.5913e-05
12:98469551 G T 0.023340 -3.2120e-06
12:98469903 A G 1.638089 2.2358e-05
12:98475240 G C 0.033172 -6.9891e-05
12:98488292 T C 0.631237 -8.4086e-05
12:98491483 A G 0.030169 3.1165e-05
12:98492750 A G 0.056301 5.6065e-05
12:98494973 C T 0.094627 -1.7433e-05
12:98495712 T C 0.192145 5.8726e-05
12:98502656 C T 0.043354 -1.2514e-05
12:98511409 C T 0.149048 2.3152e-06
12:98535971 T G 0.058849 -1.3923e-05
12:98538752 C T 0.092303 -1.4470e-05
12:98542183 T C 0.924030 1.2982e-04
12:98543258 G A 0.954277 1.3980e-04
12:98548358 C T 0.376501 4.9306e-05
12:98556429 C T 0.034356 4.7832e-05
12:98556470 G A 0.031214 -2.3753e-07
12:98558710 T C 0.022431 7.0452e-06
12:98562574 C G 0.038313 2.6524e-05
12:98564508 G C 0.178023 2.6500e-05
12:98570133 A C 0.633451 1.8188e-05
12:98573800 C T 0.021617 -2.7315e-05
12:98574428 T C 1.547990 1.2479e-05
12:98578513 A T 0.210620 -2.0369e-05
12:98579198 G A 0.101556 -3.9428e-05
12:98579440 A C 0.921352 9.8384e-06
12:98579587 T C 0.086175 -3.0028e-05
12:98580553 T C 0.331274 -5.8548e-05
12:98583493 A G 0.039501 -4.6298e-05
12:98585948 C G 0.025547 8.4838e-05
12:98588018 A C 0.064493 1.2692e-05
12:98588348 C T 0.213217 1.6698e-05
12:98588565 G A 0.478103 -4.0481e-05
12:98590885 A C 0.100080 -3.1008e-05
12:98591672 C T 0.169373 7.2369e-05
12:98592850 T C 0.110654 7.3196e-05
12:98602892 A G 0.026099 1.6187e-04
12:98604789 C T 1.756595 1.3340e-05
12:98607198 T C 1.285986 1.9233e-05
12:98610197 T C 0.569470 -1.7840e-05
12:98623079 T C 0.122323 -8.8098e-05
12:98624008 G A 1.946137 -5.3873e-05
12:98628986 C T 1.004038 -1.7392e-05
12:98649725 G A 0.045668 -4.6171e-06
12:98651086 G A 1.807900 -1.5049e-05
12:98653194 C T 0.021578 -1.9470e-05
12:98656422 G A 0.060537 3.4322e-05
12:98656458 A G 0.470300 2.6549e-05
12:98660743 A G 0.244675 -1.9105e-06
12:98667948 C T 0.020935 -3.5055e-05
12:98675197 C T 0.052438 -5.6823e-07
12:98678116 G T 1.816092 -5.8254e-06
12:98679437 G A 0.083643 2.7855e-05
12:98692147 T C 0.055165 -3.7141e-05
12:98694067 G A 0.049222 -4.9507e-05
12:98694869 C T 0.469362 -4.1852e-05
12:98698490 T C 0.046411 -7.4084e-05
12:98712445 G T 0.070579 -1.9616e-06
12:98713733 G A 0.024674 -5.8224e-06
12:98716834 C A 0.020961 -1.2451e-05
12:98722646 G A 0.026080 1.4480e-04
12:98725194 A G 0.079511 1.9158e-05
12:98727356 A C 0.066165 5.7301e-06
12:98736625 C T 0.182940 -2.2693e-05
12:98747148 G A 0.022165 4.4354e-05
12:98747246 C T 0.795839 -3.7445e-05
12:98753060 G T 0.026193 1.1014e-04
12:98760031 G T 0.370506 1.9948e-05
12:98760181 A G 0.025398 1.9906e-04
12:98762499 G C 0.410633 8.5256e-06
12:98764080 G A 0.315954 -1.3098e-05
12:98770663 G A 0.209679 1.8789e-05
12:98773870 C T 0.094419 3.0206e-05
12:98774356 C G 0.939736 -1.6373e-05
12:98782922 G A 0.828897 1.8668e-05
12:98784914 C T 0.832052 6.0057e-04
12:98791382 C T 1.129058 -1.3516e-05
12:98792672 A G 0.029270 -4.3787e-05
12:98793961 A G 0.162090 5.5067e-05
12:98794068 G T 0.520161 -4.2596e-05
12:98807713 C A 0.186741 -3.1003e-05
12:98818674 C T 0.034931 -5.8337e-05
12:98824299 A G 0.358321 -5.9868e-05
12:98829676 C T 0.030195 -8.0590e-06
12:98836369 T G 0.139493 -5.1158e-05
12:98843523 A G 0.100469 1.0251e-04
12:98847284 A G 0.045606 -1.0023e-05
12:98850195 T C 1.053477 -6.6550e-07
12:98855981 C T 0.386504 -4.7225e-05
12:98860013 C T 0.378120 3.3510e-05
12:98869943 A G 0.046768 -1.0437e-04
12:98871357 C T 0.366812 1.3199e-04
12:98872605 A G 0.527487 -9.7329e-05
12:98874749 G C 0.980775 5.3248e-05
12:98876855 A C 0.086097 3.8961e-04
12:98878866 T C 0.046232 -3.1268e-05
12:98879606 A G 1.156549 6.1800e-05
12:98897811 C T 0.546487 7.4964e-05
12:98901629 C T 1.383015 -1.7891e-04
12:98903591 G T 0.377208 -1.0560e-04
12:98906182 A C 0.035567 -2.0264e-05
12:98911382 G A 0.641085 -2.7748e-05
12:98916788 A G 0.763024 -1.3481e-04
12:98921562 G A 0.368776 -8.3567e-06
12:98927830 G C 0.190857 -9.2291e-06
12:98931111 C T 0.113738 -5.7375e-06
12:98936774 A G 0.057479 6.0271e-05
12:98938295 C G 0.021032 7.6276e-05
12:98953703 T C 1.130216 -1.3921e-04
12:98960569 G A 0.029903 2.0959e-05
12:98970096 C T 0.413794 -1.3291e-04
12:98971500 G A 0.191568 -3.6770e-06
12:98972466 C T 1.252347 -1.4449e-04
12:98977196 T C 0.699486 1.4843e-04
12:98982066 C T 0.136533 -2.1896e-05
12:98986092 C T 0.341391 -1.9571e-05
12:98988807 C G 0.044934 -2.4972e-06
12:98992064 T C 0.156679 -5.0420e-05
12:99000309 A G 1.641594 -3.7551e-05
12:99007623 T C 0.624749 -1.6039e-04
12:99020125 C T 0.046275 3.5333e-04
12:99033050 A G 0.047466 1.2361e-05
12:99039784 G A 0.055911 1.7965e-04
12:99043207 G A 0.429533 -4.7449e-05
12:99060350 G A 0.662020 -2.1188e-04
12:99076316 G A 0.434856 -9.1438e-05
12:99085026 A C 0.428319 -3.6826e-05
12:99090130 A C 0.373992 -3.4712e-05
12:99092621 G A 0.165046 -1.1205e-04
12:99093013 G A 0.088635 -8.9106e-05
12:99094106 G T 0.022117 1.3270e-04
12:99095524 T G 0.027300 9.0882e-05
12:99097470 A G 1.752726 -7.8414e-05
12:99098924 G C 0.040767 -3.3659e-05
12:99145357 A G 0.038719 -6.9786e-05
12:99145547 A G 0.042156 1.5313e-05
12:99145795 C T 0.048832 3.4274e-05
12:99148667 C T 1.001431 -2.8562e-05
12:99149046 A G 0.065486 -5.1045e-05
12:99151215 A C 0.048553 -4.4923e-05
12:99151826 T C 0.296704 8.5999e-06
12:99158432 T C 0.106763 -6.9017e-05
12:99163194 A G 0.813314 -2.0289e-05
12:99169076 G A 0.088281 2.1699e-05
12:99170272 C T 1.909320 -2.1924e-05
12:99174032 C T 0.168370 3.0808e-06
12:99176840 A C 0.666703 -5.0960e-05
12:99190372 T C 0.818663 3.6863e-05
12:99209152 G C 0.052224 2.2856e-05
12:99212934 C T 0.248453 3.5467e-05
12:99213990 G A 1.631003 2.5383e-06
12:99226577 C T 0.042383 -2.0290e-05
12:99229979 C T 0.044707 -2.9832e-05
12:99230685 C T 0.066408 4.7944e-06
12:99232420 G T 0.615359 -2.4667e-06
12:99233282 C T 0.823892 1.0264e-05
12:99233430 A G 0.038014 -2.3106e-05
12:99243042 T C 0.341106 -2.8000e-05
12:99244049 G A 1.042503 3.6241e-05
12:99244826 C T 1.718324 1.5596e-05
12:99246683 C A 0.360759 2.4326e-06
12:99247384 A G 0.056930 5.4705e-05
12:99249616 T G 0.063626 -4.3103e-05
12:99251824 T C 0.504192 3.8020e-06
12:99252424 A G 0.027443 -9.0972e-05
12:99254635 A G 0.643947 4.7588e-05
12:99256586 C T 0.038154 -5.0492e-06
12:99256895 C T 0.352904 6.3663e-06
12:99262339 T G 0.804142 5.8403e-05
12:99262947 C T 0.110287 -5.5055e-05
12:99263028 T C 0.085204 -1.2805e-05
12:99264114 C T 0.587507 8.3974e-06
12:99264730 C T 0.102303 -9.0837e-06
12:99265034 C T 0.211308 3.5471e-05
12:99265981 G A 1.101014 -7.2833e-06
12:99267083 T C 1.376845 9.3855e-06
12:99267566 C T 0.428267 2.4723e-04
12:99269142 G A 0.049436 -2.4320e-06
12:99272578 T C 0.245859 4.9883e-05
12:99280027 T C 0.093799 -9.4351e-06
12:99282550 T C 0.028381 3.2492e-05
12:99286617 C T 0.166478 2.8708e-05
12:99287409 T C 1.824681 2.2053e-05
12:99293433 A C 0.047943 -3.9091e-05
12:99300340 G A 0.431179 -2.4261e-05
12:99302859 G T 0.033454 2.3127e-04
12:99302891 T C 0.941541 -7.8074e-06
12:99305696 A G 0.049715 2.0657e-05
12:99307700 T C 0.091787 4.4682e-05
12:99307725 A G 0.034207 2.3713e-04
12:99308770 C T 0.493056 1.7738e-05
12:99308962 T C 0.418403 1.0111e-06
12:99309750 A G 0.040549 9.5969e-06
12:99311617 G T 0.063964 4.9056e-06
12:99312520 C T 0.265662 -4.2123e-06
12:99316225 C T 0.282556 2.0919e-05
12:99317397 A G 0.065606 -5.3512e-05
12:99318205 G T 0.141661 2.6561e-05
12:99320207 G A 1.587364 -4.5539e-05
12:99322722 C T 0.034298 2.8421e-05
12:99324868 C A 0.150045 4.3660e-05
12:99337033 T C 0.059410 2.3036e-06
12:99338344 G T 1.816388 2.5181e-05
12:99340094 T C 0.282072 2.6473e-06
12:99341341 C T 0.071338 -5.1021e-05
12:99345137 G A 0.131060 3.8057e-06
12:99346481 G A 0.036057 -7.6757e-05
12:99348379 C T 0.047209 2.9840e-05
12:99349381 G C 1.653636 -3.8247e-04
12:99351795 G A 0.142745 1.5729e-05
12:99365286 T C 0.344556 -3.4374e-05
12:99373400 T C 0.066405 3.4896e-05
12:99375539 T C 0.025586 9.5786e-05
12:99385631 T C 0.096905 3.9944e-05
12:99390974 C A 0.078778 -3.3797e-06
12:99397896 T G 0.075795 7.2182e-05
12:99400128 T C 0.426706 -4.1426e-05
12:99411231 G A 0.099434 7.4008e-05
12:99415433 G A 0.792697 -7.4963e-05
12:99422941 C T 0.180808 -7.0261e-05
12:99428557 C T 0.042519 -1.0803e-05
12:99432147 C A 0.124669 -7.7754e-06
12:99446977 T C 0.091433 6.0590e-06
12:99453785 T C 0.247807 3.1007e-06
12:99467812 T C 1.262562 3.8281e-06
12:99480504 T C 0.070345 -7.2217e-05
12:99486140 T C 0.100777 -9.6108e-05
12:99487300 A G 0.032195 4.8949e-06
12:99487502 C T 1.511099 2.7423e-06
12:99510350 C T 0.068255 7.9378e-06
12:99510391 T C 0.069115 -5.4636e-05
12:99524896 C T 1.333112 -2.7235e-05
12:99528215 G C 0.066194 -2.8790e-05
12:99534503 G A 0.064428 -6.4453e-05
12:99543004 G A 0.109440 -8.5710e-05
12:99544239 T C 0.123692 3.0382e-05
12:99547542 C T 0.027686 7.5481e-05
12:99560313 G A 0.086551 1.4372e-05
12:99563394 C G 0.190084 -2.1597e-05
12:99563658 C A 0.032458 2.3511e-05
12:99569716 C T 0.040140 6.0699e-05
12:99591955 A G 0.039881 -7.9674e-06
12:99602385 G A 0.532690 -1.8145e-04
12:99606549 C T 0.755566 7.9812e-05
12:99606878 T C 0.251046 -6.4320e-06
12:99612124 C T 0.082942 -4.4832e-05
12:99619800 G T 0.758636 7.2535e-05
12:99620867 A G 0.066564 -4.2010e-05
12:99624689 G A 1.537548 -7.7209e-06
12:99627632 C T 0.044629 -6.6623e-05
12:99628297 T C 0.729794 -7.6163e-05
12:99631716 A G 0.105743 -6.1353e-05
12:99640159 C G 0.098859 -1.0889e-04
12:99646373 G A 0.513296 -2.3401e-05
12:99662904 C T 0.184229 -6.7151e-05
12:99671812 A C 1.650455 5.3150e-05
12:99680805 A C 0.044321 -1.7047e-05
12:99681138 T C 0.035525 -7.8625e-05
12:99692007 T G 1.389458 1.8849e-05
12:99692723 A C 0.726458 -8.8440e-06
12:99698461 A T 0.319165 -1.1641e-05
12:99706519 A G 0.092601 -3.1076e-05
12:99734464 A C 0.257576 1.9619e-05
12:99737259 A G 0.280988 -6.0568e-05
12:99742179 T G 0.077460 2.7382e-05
12:99744332 C A 0.147049 1.6683e-05
12:99746194 A G 1.820020 2.8539e-05
12:99757582 C A 0.126282 -1.5568e-05
12:99766206 A G 1.908710 2.3743e-05
12:99766641 T C 0.103702 -6.7664e-05
12:99767450 G A 0.021717 -2.9476e-05
12:99767534 G T 0.250867 1.8521e-05
12:99778080 T C 0.068248 -5.1195e-05
12:99779435 T C 0.043980 -4.7823e-05
12:99780120 T C 0.043727 -9.2645e-05
12:99787557 A G 0.150346 2.5350e-05
12:99806840 T C 0.485685 2.7691e-05
12:99811254 A G 0.045583 -8.1287e-05
12:99811949 T C 0.761369 4.6409e-05
12:99815990 G A 0.078171 -5.9437e-05
12:99816842 T C 0.260595 5.2714e-04
12:99826577 T C 0.062114 1.6082e-05
12:99827109 C A 0.448466 -7.0900e-05
12:99832389 G T 0.352638 -5.4992e-05
12:99836697 A G 0.065301 -3.3588e-05
12:99837070 G A 0.594190 -3.2748e-05
12:99837570 T C 0.039274 -8.8589e-06
12:99845317 G A 0.358055 1.3217e-06
12:99855297 T G 0.647761 9.6917e-04
12:99855590 T C 0.076343 1.8136e-04
12:99866509 C T 0.058988 8.3950e-05
12:99870627 G A 1.261932 3.3619e-05
12:99878930 C T 0.087947 3.4928e-05
12:99880144 A T 0.031091 -4.4309e-05
12:99890345 C T 1.950590 1.0790e-05
12:99897457 G A 0.054483 -3.9683e-05
12:99897487 G T 0.398124 -1.6701e-06
12:99901677 G T 0.346306 4.8352e-05
12:99915662 T C 0.112621 -8.9495e-05
12:99926044 A G 0.070280 -2.8877e-05
12:99959553 C T 0.091300 5.5190e-05
12:99959825 C T 0.037579 -1.3336e-05
12:99961349 G C 0.901040 1.5272e-05
12:99963399 T C 0.093913 1.9120e-04
12:99965609 C A 0.051650 7.3582e-06
12:99968067 C T 0.142787 -6.3272e-06
12:99970978 C T 1.235629 2.3946e-04
12:99977787 C T 0.096389 1.9100e-05
12:99984914 C T 0.312387 3.0501e-05
12:99987807 T C 0.643464 -4.2873e-05
12:99988194 T C 0.722112 3.9716e-05
12:99991800 C T 1.011802 -3.0970e-06
12:100004829 G A 0.394917 -4.9506e-05
12:100008409 C T 0.022678 -9.0538e-06
12:100012724 A G 0.042370 2.6791e-05
12:100013147 T C 1.247336 -1.1122e-06
12:100023334 A G 0.537130 -7.1300e-06
12:100025916 A C 0.036012 4.9671e-05
12:100035795 T C 0.080014 9.5979e-05
12:100037404 A C 0.887629 8.2154e-07
12:100041213 C T 0.037213 -3.0790e-04
12:100042163 G A 0.589487 -9.0393e-05
12:100042852 A G 0.021617 -2.4410e-05
12:100049753 A G 0.345046 -1.5425e-04
12:100049797 T C 0.103598 2.4163e-05
12:100056529 A G 0.284941 -4.7219e-05
12:100058531 G A 0.189851 2.0730e-05
12:100070810 G T 0.152998 -2.0380e-05
12:100097346 C A 0.293517 6.5874e-06
12:100099831 G A 0.042532 1.1355e-05
12:100103282 T G 0.498969 4.5882e-05
12:100128711 C T 1.416742 -6.9492e-05
12:100140623 T C 0.813113 3.4903e-05
12:100147234 T G 0.029848 3.4064e-05
12:100152573 C T 0.038842 -4.3938e-05
12:100166309 T C 0.040085 -3.8456e-05
12:100173822 G C 0.282306 -8.5400e-06
12:100182713 C T 1.251598 -4.5574e-05
12:100202138 T C 1.194713 -2.1556e-05
12:100214992 C T 1.914001 1.7694e-05
12:100221640 G A 0.046009 4.1831e-05
12:100225549 G A 0.236888 1.4500e-04
12:100227638 G A 1.225372 -2.9100e-05
12:100236005 G T 0.059037 -2.0818e-05
12:100250724 G T 0.037297 -1.0204e-04
12:100266113 G C 0.190701 2.2451e-05
12:100282028 G A 0.067505 4.7575e-05
12:100283848 G A 0.488099 -3.2645e-05
12:100292352 T C 0.056840 -5.0548e-05
12:100296344 C T 0.125822 -1.6976e-05
12:100309264 G A 1.264503 -2.9547e-05
12:100309665 T C 0.070806 -1.3811e-05
12:100330462 T G 0.485964 -5.6625e-06
12:100337964 C T 1.842623 6.0825e-05
12:100339935 A G 0.087626 -4.2463e-05
12:100347202 T C 0.134001 -2.2202e-06
12:100380417 A G 1.146594 2.1140e-05
12:100411166 G A 0.323790 -4.6025e-05
12:100422042 G A 0.055937 -4.2958e-05
12:100444984 A G 0.150879 7.4301e-05
12:100452027 C T 0.130035 -4.9993e-06
12:100469512 C T 0.046369 -1.6510e-05
12:100469928 A G 0.325776 6.9332e-05
12:100471750 A C 0.151035 9.1322e-05
12:100476159 C T 0.041312 3.9220e-05
12:100476243 A G 0.037758 -1.1476e-04
12:100482866 A G 0.127591 2.1372e-05
12:100505887 C T 0.074094 -2.1959e-06
12:100516793 A T 0.123735 3.0643e-05
12:100519953 T C 0.029124 -1.7843e-05
12:100540165 A C 0.037897 -1.1714e-04
12:100562476 T C 0.030572 1.2275e-05
12:100571018 C A 0.270787 -9.2984e-06
12:100575773 C A 1.532524 1.3044e-04
12:100578633 T C 1.836804 9.8374e-05
12:100579651 A G 0.074694 1.9868e-05
12:100584464 C T 0.048323 5.7239e-05
12:100585559 A G 0.127233 2.0976e-05
12:100607325 A G 0.046706 -2.4815e-05
12:100612766 T G 0.129019 -4.7300e-06
12:100617373 T C 0.047031 -1.3169e-05
12:100636485 C T 0.436232 -1.8132e-05
12:100637232 A G 0.633272 -1.5403e-05
12:100649389 T C 0.043412 8.0259e-06
12:100657464 C T 0.130499 -7.3319e-06
12:100658117 G A 0.999253 -3.5748e-05
12:100660099 G A 0.624875 -2.8726e-05
12:100661828 C T 1.815661 6.4147e-05
12:100704733 C G 0.086447 -4.8979e-05
12:100708367 T C 0.239189 1.3309e-04
12:100709143 T C 0.075230 6.9561e-05
12:100709420 T C 0.362142 -3.4333e-05
12:100748615 A G 0.199783 2.2687e-05
12:100749791 A G 0.057275 4.6278e-05
12:100768827 A G 0.938301 1.6184e-05
12:100769196 C T 0.059774 -2.4257e-05
12:100776713 C T 0.076123 -3.4648e-05
12:100782008 A G 0.199312 1.9924e-05
12:100782307 A G 0.033607 -3.8547e-05
12:100783400 G C 0.061624 -1.9693e-05
12:100784708 A G 0.021234 -8.5938e-05
12:100787095 C T 0.880430 1.2655e-04
12:100787825 C T 0.064461 3.4335e-06
12:100788044 A C 0.060624 -5.5436e-05
12:100794281 A G 0.161025 2.2428e-05
12:100795311 G A 1.105526 2.2750e-05
12:100797371 A C 0.089670 -1.0234e-05
12:100801063 T C 1.919940 -6.4158e-06
12:100807988 T C 0.105623 -1.0846e-05
12:100813487 G A 1.080920 1.4234e-05
12:100815910 T C 0.036492 -1.2755e-05
12:100830114 G A 0.207751 2.7318e-05
12:100830905 T C 0.038076 -2.0851e-05
12:100832218 A G 0.777014 2.3124e-05
12:100841306 A G 0.062997 3.7942e-05
12:100841580 T C 0.089294 -6.5650e-05
12:100845225 G A 0.042052 -9.1772e-05
12:100864393 G A 0.099635 -1.0576e-04
12:100874901 T C 0.669079 1.1622e-05
12:100882935 G A 0.061513 2.3764e-05
12:100885107 A G 0.994343 -1.1150e-05
12:100885665 T C 0.047407 -7.8737e-05
12:100887101 T G 0.044707 -8.1567e-05
12:100887661 G A 0.065668 8.2486e-06
12:100888664 T G 0.085052 4.2748e-05
12:100894200 T C 0.033035 2.8064e-04
12:100894920 G A 0.086493 -2.6030e-05
12:100897676 A G 0.027365 -2.9474e-05
12:100898171 A G 0.100070 -2.0283e-05
12:100910938 A G 0.027618 -3.1116e-05
12:100914712 C T 0.030685 -1.7657e-05
12:100919262 G A 0.031263 -4.8698e-05
12:100930213 G C 0.268537 2.1748e-05
12:100950371 T G 1.259446 2.4078e-05
12:100959017 T C 0.182827 2.3966e-07
12:100962562 A C 0.026430 4.6414e-05
12:100968989 A C 0.063143 1.5416e-05
12:100971571 T C 0.295548 -1.8335e-04
12:100989947 T C 0.089440 1.2274e-05
12:100993553 G A 0.558471 1.7992e-05
12:101003616 A G 0.043922 7.9221e-06
12:101012052 G A 0.094078 7.8577e-06
12:101018081 A C 0.062675 2.7672e-05
12:101040318 A G 0.105169 -1.4553e-04
12:101044202 C T 1.009478 -9.3184e-05
12:101068094 T G 0.488479 -5.0031e-05
12:101071627 A G 0.986683 -4.3595e-05
12:101077638 G C 0.795365 -7.3960e-05
12:101080651 T C 1.110537 -3.2291e-05
12:101088009 T G 0.845405 3.6516e-05
12:101090251 G A 0.028764 -1.0345e-05
12:101094929 G A 0.389182 7.7228e-06
12:101097203 G A 0.605920 -4.6578e-05
12:101099152 C T 0.834074 7.1143e-05
12:101106332 C T 1.660494 -2.4359e-05
12:101107852 C T 0.116243 -6.3445e-05
12:101110479 C T 0.043844 3.3082e-05
12:101113913 G T 0.155874 5.8811e-05
12:101115389 T C 0.416784 -1.9658e-05
12:101116807 C G 0.271111 -1.6921e-05
12:101133748 C A 0.528483 2.1784e-05
12:101133912 A G 1.316003 -7.7212e-05
12:101134303 G A 0.266113 -8.7493e-05
12:101135122 G T 0.023860 4.0753e-06
12:101138872 T G 0.036093 -1.8918e-05
12:101165092 G A 0.374566 6.0080e-05
12:101183816 T C 0.158003 -5.0850e-05
12:101189927 T C 0.888612 -6.4226e-06
12:101194707 T C 0.167432 -4.1251e-05
12:101195039 T C 0.021607 -8.2559e-05
12:101197227 T G 0.159493 -5.1101e-05
12:101214113 T C 0.257771 -1.2966e-06
12:101219768 T C 0.132907 6.1602e-05
12:101224738 C G 0.035444 2.0759e-05
12:101229913 C T 0.078813 -5.8647e-05
12:101232342 G A 0.255694 -1.6752e-04
12:101233939 G T 1.616167 -1.5655e-05
12:101238131 T G 0.037907 3.1763e-05
12:101239171 T G 0.406699 8.2177e-05
12:101239955 G A 0.086006 -4.6397e-05
12:101243741 C A 0.110469 -1.4528e-05
12:101247800 A G 0.049546 -1.0080e-04
12:101263261 G A 0.820964 -3.2400e-05
12:101265797 G A 0.026576 -4.0660e-05
12:101279396 G A 0.071556 4.2108e-04
12:101280321 A C 0.636103 -6.5294e-05
12:101286637 A G 0.132401 -1.1645e-05
12:101290034 G A 0.041302 -2.0641e-05
12:101295602 G C 0.139337 -9.6796e-06
12:101304252 T C 0.396504 1.8748e-04
12:101311373 C A 0.107071 -1.6105e-05
12:101336201 C G 0.113088 -4.0604e-05
12:101337995 T C 0.588419 -2.6209e-05
12:101344076 C T 0.045794 -1.0839e-06
12:101345534 A G 0.715049 -3.3415e-05
12:101349672 A G 0.104098 -2.9986e-05
12:101353324 T C 0.247592 2.2955e-05
12:101372818 T C 0.108788 1.8632e-06
12:101375921 A G 0.064840 -2.3584e-06
12:101376651 G A 0.145919 -9.3479e-06
12:101380993 T C 0.064175 -8.2282e-05
12:101381132 C A 0.349892 -7.9517e-06
12:101385200 C T 0.274600 4.8765e-05
12:101385999 T C 0.191133 -2.9467e-06
12:101386469 C T 0.329522 -3.4950e-06
12:101388191 A G 0.177893 7.6366e-06
12:101392678 A G 0.026985 -3.9453e-05
12:101393368 G A 0.154053 4.7609e-05
12:101401753 A C 0.576718 -4.6992e-06
12:101410868 A G 0.155085 8.0363e-06
12:101411739 T C 0.214853 -9.9360e-06
12:101416111 T C 0.054671 -3.1373e-05
12:101419944 G A 0.060199 -1.1749e-06
12:101432985 C A 0.771304 -3.4762e-05
12:101438706 C T 0.055064 -3.8305e-05
12:101440714 C T 0.236021 4.5007e-05
12:101444257 T C 0.142563 4.6073e-05
12:101446956 G C 0.581700 1.9201e-05
12:101447641 G A 0.541875 -3.3088e-05
12:101458649 T C 0.054214 3.3663e-05
12:101460409 A G 0.478911 -2.4598e-05
12:101461888 G T 0.606654 -6.0881e-05
12:101463291 A G 1.237297 1.9594e-05
12:101469085 A C 0.040442 -6.9309e-05
12:101470320 A T 0.033597 3.3442e-05
12:101473243 G T 0.209468 1.5040e-05
12:101473627 T C 0.493400 -3.3601e-06
12:101479456 C G 0.041159 2.2816e-06
12:101479660 G C 0.178815 6.5907e-06
12:101480063 A G 0.034902 1.2403e-04
12:101484865 C G 0.143732 -3.8045e-05
12:101491048 C T 1.843857 -6.3747e-05
12:101510371 G T 1.572820 7.0821e-05
12:101513689 A C 1.965128 2.1897e-05
12:101520689 G A 0.313916 9.2838e-05
12:101524071 A G 0.032412 3.6726e-05
12:101528880 T C 0.114617 7.5527e-06
12:101532650 C G 0.048011 -7.3811e-05
12:101536053 A G 0.813019 2.2469e-05
12:101550763 T G 0.324926 -8.0912e-06
12:101552592 T C 0.026833 -5.8808e-05
12:101553241 A C 0.026502 -5.6689e-05
12:101560328 A C 0.411863 4.3460e-05
12:101561811 G A 0.069417 -3.6835e-05
12:101565345 C G 0.061293 6.5109e-06
12:101573812 G A 0.081770 3.5433e-05
12:101575267 G A 0.114702 1.5841e-05
12:101579713 G A 0.029617 -4.8382e-05
12:101587518 T C 0.409104 2.1310e-05
12:101595385 A G 0.839549 -1.9242e-05
12:101595830 A G 0.025138 -1.2065e-05
12:101599869 T G 0.247823 1.3573e-05
12:101603524 A C 0.025359 6.5181e-05
12:101606616 G A 0.025547 -6.7523e-05
12:101609824 G A 0.025379 -7.7106e-05
12:101611038 C T 0.413110 4.3079e-05
12:101613848 C G 0.070754 -4.8927e-06
12:101614403 T C 0.552349 6.2475e-05
12:101615504 C T 0.173249 -1.9316e-05
12:101620262 T A 0.122375 -8.2556e-06
12:101624631 G A 0.379607 1.9405e-04
12:101630449 G C 0.142803 -1.0265e-04
12:101631559 T G 1.296152 -4.4172e-05
12:101631986 T C 0.131722 -1.2969e-05
12:101637517 G A 0.396173 1.9367e-05
12:101639194 G A 0.751525 9.5841e-05
12:101639841 C T 0.277317 3.0152e-06
12:101639901 G A 0.041052 4.8969e-05
12:101642777 G A 0.025768 6.6813e-05
12:101644480 T C 1.867278 8.0894e-05
12:101648354 T C 0.375261 -6.5639e-05
12:101650887 T C 0.046343 -1.9688e-05
12:101654560 C T 1.496655 -5.2255e-05
12:101659145 A G 0.142680 1.8896e-05
12:101667770 G T 0.044441 6.8509e-05
12:101667816 T C 0.169733 -1.3123e-05
12:101668600 C T 0.026378 1.1212e-05
12:101674285 C G 1.651254 7.7321e-06
12:101677048 T C 0.033629 2.5696e-05
12:101677221 T C 0.041838 -3.3470e-05
12:101679658 A G 0.038868 2.1776e-05
12:101680131 C T 0.024674 -4.8835e-06
12:101693534 G C 0.381262 -1.4588e-05
12:101694282 G A 0.043133 7.3108e-05
12:101702045 A G 0.067651 1.1016e-04
12:101706871 A G 0.071497 1.8784e-05
12:101713590 A G 0.784265 1.9066e-06
12:101713796 C T 0.325906 -3.2698e-05
12:101720099 C T 0.065158 -2.3028e-05
12:101721867 G T 0.064847 1.0896e-04
12:101723239 C T 0.257709 -5.9298e-07
12:101733727 G A 0.027823 -3.9878e-05
12:101750386 A G 0.022772 5.2263e-05
12:101750814 A T 1.975079 8.4405e-05
12:101751810 G A 0.067035 4.0787e-05
12:101753954 A G 0.456174 1.9185e-05
12:101754703 C T 0.041435 1.2844e-05
12:101758718 G C 0.207491 -5.8789e-06
12:101761561 A G 0.041289 1.7684e-05
12:101761753 G A 0.022126 1.4762e-05
12:101772043 T G 0.083273 1.8580e-05
12:101773756 A C 0.065262 2.9825e-05
12:101776996 C G 0.333585 -3.0584e-05
12:101781687 G A 0.743436 -2.9494e-06
12:101787794 T C 0.053795 -3.4058e-05
12:101789657 C T 0.494893 1.2105e-05
12:101794438 A G 0.088658 -2.9951e-05
12:101798357 C T 0.898343 2.3035e-05
12:101799271 T C 0.129090 4.9015e-05
12:101804449 C T 0.248420 -3.1076e-05
12:101815474 G A 1.615229 1.2289e-05
12:101825294 C T 0.378101 2.3797e-05
12:101826083 T C 0.765913 -1.2485e-05
12:101827043 T C 0.041374 -7.8980e-05
12:101832092 A G 0.662533 -1.0635e-04
12:101832573 G A 0.091582 1.8938e-05
12:101832924 C T 1.910537 7.0181e-05
12:101844707 T C 0.350158 6.4763e-06
12:101856596 G A 0.344491 3.7906e-05
12:101857300 C T 0.290845 8.7373e-06
12:101859507 T C 0.289651 1.4394e-05
12:101859711 G A 0.242649 -1.2453e-05
12:101861359 A G 0.102072 7.1134e-05
12:101861406 A G 1.679586 1.7318e-05
12:101867367 T C 0.038576 -1.3064e-04
12:101867695 A G 0.050887 -1.4466e-04
12:101868843 A C 1.337776 6.0605e-05
12:101871006 A G 0.070725 -1.2599e-05
12:101872333 T C 0.052373 9.4674e-05
12:101873990 T G 0.034915 1.0281e-04
12:101876301 T C 0.215713 4.3349e-05
12:101880128 G A 0.072900 4.7200e-06
12:101885699 T C 0.108275 8.1754e-05
12:101889295 G A 0.020270 -4.3857e-05
12:101893726 G A 1.050575 1.0725e-05
12:101895763 G A 0.048537 -5.7609e-05
12:101901731 T C 0.043931 1.3040e-05
12:101908388 G A 0.119054 1.0401e-04
12:101912241 G T 0.949980 -8.0695e-05
12:101918890 C A 0.036515 -6.3626e-06
12:101918978 G A 0.075178 -6.3983e-05
12:101922402 C T 0.047446 -5.3829e-05
12:101922534 A G 0.111982 2.0018e-04
12:101928184 C A 1.667057 -6.5392e-06
12:101928424 T G 0.256275 -1.8242e-05
12:101933916 G T 1.067885 7.1481e-06
12:101938066 C T 0.349438 4.0278e-05
12:101942474 C A 0.028511 -9.2756e-05
12:101947566 C T 0.141440 9.1584e-05
12:101949780 A G 1.224207 -3.5644e-05
12:101950397 A G 0.153839 1.0691e-05
12:101951083 T C 0.109044 4.5681e-05
12:101951134 T C 0.291978 4.9841e-05
12:101953063 T C 0.029523 -6.0970e-05
12:101957902 T C 0.029384 -6.6500e-05
12:101961073 C T 0.037099 2.0581e-05
12:101962304 A C 0.047654 -4.3838e-05
12:101962730 G A 0.243130 2.9312e-04
12:101966013 G A 1.004791 2.1722e-05
12:101966252 C T 0.727714 -3.8783e-05
12:101971560 G A 0.028361 4.2484e-05
12:101975297 C T 0.026583 2.8159e-05
12:101976313 A G 0.052958 1.0655e-04
12:101976753 C T 0.066379 -3.8208e-05
12:101986466 C G 0.024895 -1.0228e-06
12:101988015 G A 0.022217 2.0863e-05
12:101988179 T C 0.090832 -2.7884e-05
12:101988525 T C 0.784193 2.1858e-05
12:101988639 A G 0.049907 1.5593e-05
12:101990975 A C 1.016920 3.1690e-05
12:101993033 C T 0.041257 1.0356e-05
12:101994632 G A 0.069310 2.8578e-05
12:101998300 G A 0.304163 2.0616e-05
12:102002791 T C 0.028371 1.0569e-04
12:102004488 A G 0.031545 7.4239e-07
12:102004876 C G 0.143897 -6.2845e-05
12:102009606 G T 0.037742 3.3375e-05
12:102009916 T C 0.270222 -4.7000e-05
12:102010753 A G 0.023739 1.7469e-05
12:102014608 A G 0.175131 -4.4288e-05
12:102015191 T C 0.336828 1.3006e-05
12:102016173 G A 0.040757 6.1167e-05
12:102016735 T G 0.888187 1.2057e-05
12:102019228 A G 0.036239 -5.2018e-05
12:102020446 C T 0.250514 2.6524e-05
12:102026397 G A 0.027761 -1.8836e-05
12:102026910 C G 0.412496 9.6862e-06
12:102028408 C T 0.031776 3.5430e-05
12:102031475 A G 0.071442 5.3904e-05
12:102032930 A G 0.101037 6.1557e-07
12:102045163 G C 0.310437 -1.4136e-05
12:102054418 G A 1.886418 1.4574e-05
12:102057166 C T 1.454616 -1.8587e-06
12:102057427 A G 0.034824 -4.1705e-05
12:102059800 C T 0.043240 -4.8526e-05
12:102061970 A C 1.750139 1.4313e-05
12:102063174 G A 0.574803 3.9133e-05
12:102078094 C G 0.698268 5.0626e-05
12:102080173 G A 0.047836 5.7748e-05
12:102080547 A G 0.072062 5.7817e-05
12:102080589 A G 0.076304 -4.0243e-06
12:102081450 A G 1.529931 -2.1377e-05
12:102084601 G C 0.102108 -3.4579e-05
12:102084710 G C 1.173596 -8.7227e-05
12:102089999 A G 1.179045 -6.8635e-05
12:102090668 G A 0.024963 -3.6086e-06
12:102091068 G T 0.174462 6.8037e-05
12:102094359 G A 0.154689 2.6122e-05
12:102095178 G A 1.054632 7.5661e-05
12:102096831 T C 0.155579 -4.7543e-06
12:102097141 A G 0.578455 5.9032e-05
12:102107625 G A 0.103728 7.2424e-06
12:102108345 C T 0.583830 3.4155e-05
12:102115289 G T 0.096626 -6.3189e-06
12:102118873 T G 1.919879 1.2953e-04
12:102134964 A G 0.062955 -3.2705e-05
12:102158764 A G 0.029754 -4.2834e-05
12:102163034 C T 1.018803 3.1813e-05
12:102165424 G A 0.110966 2.2566e-06
12:102170777 T C 0.384605 5.0518e-05
12:102171080 T C 0.040143 3.3050e-05
12:102172889 C T 0.084932 8.8701e-06
12:102172916 T C 0.126688 -2.5861e-05
12:102176178 G T 0.051497 4.1767e-05
12:102177321 C G 0.578477 9.7273e-06
12:102183938 A C 0.197085 2.2252e-05
12:102184071 T C 1.910284 3.6543e-05
12:102190521 T C 0.020598 9.8798e-05
12:102194591 A G 0.242753 3.1449e-05
12:102196102 T G 0.029209 -3.4611e-05
12:102204575 C T 0.020309 3.2833e-05
12:102217720 A C 0.575680 1.5587e-05
12:102219619 T C 0.400529 -4.9721e-07
12:102224436 T C 0.239624 1.7044e-05
12:102234083 A G 0.064143 -1.0822e-04
12:102241334 T C 0.098739 -7.4374e-06
12:102249438 G C 0.189367 8.6028e-05
12:102252559 G T 0.167838 2.2412e-05
12:102274615 C A 0.599964 -1.9963e-05
12:102275602 A C 0.254564 4.4755e-06
12:102288465 G A 0.041370 5.4969e-05
12:102288952 T G 0.872831 -1.3401e-05
12:102294655 G A 0.141064 -6.1861e-05
12:102300347 C T 0.220477 -2.2236e-05
12:102313337 A G 0.030487 -2.6195e-05
12:102317141 T C 0.323946 -1.9537e-04
12:102320073 A C 0.130564 8.5979e-06
12:102320113 G C 0.039511 1.2457e-04
12:102321792 A C 1.592742 6.2109e-06
12:102323267 C G 0.193762 -6.1741e-05
12:102326436 G A 0.164186 -3.3484e-05
12:102326532 G A 1.127003 4.1414e-04
12:102331317 C A 1.725899 -1.6769e-05
12:102334068 A G 0.039686 1.2548e-06
12:102334769 T C 0.097535 -2.3345e-05
12:102335627 C T 1.726669 -2.6613e-05
12:102338861 G A 0.087557 3.8313e-05
12:102339295 A G 0.298736 -1.7274e-04
12:102343910 C T 0.034275 2.0716e-05
12:102345597 A C 0.041646 2.0109e-05
12:102346530 C T 0.248690 1.3571e-05
12:102346684 A G 0.601266 -7.9876e-05
12:102347729 G A 0.094221 2.2929e-04
12:102349653 C T 0.032409 3.4923e-05
12:102352883 T G 1.781181 4.0553e-05
12:102359040 T G 0.044866 9.8599e-06
12:102361984 A G 0.058966 8.7110e-06
12:102367168 G A 0.987228 8.7576e-05
12:102367931 T C 0.046164 -1.0573e-04
12:102372442 A G 0.190272 -4.0435e-05
12:102376027 A G 0.543569 -2.0817e-05
12:102376486 T C 0.068988 -2.8155e-05
12:102377511 G A 0.038647 3.1079e-05
12:102388453 G A 0.038352 2.9388e-05
12:102402664 C T 0.061965 1.4834e-05
12:102405335 T C 0.093715 -1.8799e-04
12:102405424 T G 0.035489 2.9077e-05
12:102407746 C T 0.084581 8.0126e-06
12:102415256 C T 0.404641 -2.1735e-05
12:102416312 A G 0.137523 3.4312e-06
12:102433811 C T 1.750609 5.2543e-05
12:102456252 G A 0.123322 1.7055e-04
12:102456643 C T 0.044785 2.4844e-05
12:102489302 G A 0.429595 -1.7673e-05
12:102493202 G T 0.084182 3.8228e-05
12:102513531 C G 0.026661 2.8922e-05
12:102514222 A G 0.057541 -8.9394e-05
12:102514633 A C 0.051747 -3.5319e-07
12:102516835 G T 0.229968 1.7580e-05
12:102531054 G A 0.387445 3.7783e-04
12:102558544 C G 0.435051 -1.0747e-05
12:102570701 G A 0.022623 3.4236e-05
12:102597702 A C 0.959801 -1.3405e-05
12:102599892 T C 0.402457 -2.9657e-05
12:102600598 C T 0.238524 1.2047e-05
12:102611541 A C 0.241315 1.2363e-05
12:102624224 A G 0.043555 -4.4388e-05
12:102629184 T C 0.164654 7.3534e-05
12:102629505 A C 0.081796 6.2639e-05
12:102644317 G A 0.044749 5.1674e-05
12:102651107 A G 0.023879 2.3198e-05
12:102653727 G A 0.059446 -4.8655e-05
12:102654076 T G 0.081394 -1.9838e-04
12:102654572 A G 1.009442 -9.5153e-06
12:102674637 G A 0.085250 2.0692e-05
12:102683557 A G 0.078690 1.2481e-04
12:102713898 A G 1.609205 -6.3453e-04
12:102715235 A G 0.290521 1.1315e-05
12:102716172 T C 0.039994 -1.5007e-05
12:102720294 A G 0.040604 1.1104e-06
12:102724099 T C 0.075856 2.2175e-05
12:102727830 G T 0.043720 1.8684e-05
12:102744489 C T 0.246599 -6.2802e-05
12:102751205 A C 0.090703 9.9157e-06
12:102757006 T C 0.553946 -3.1050e-05
12:102765836 C T 0.029377 -4.0715e-05
12:102767660 T C 0.026492 -2.5072e-05
12:102767892 A G 0.991548 -7.4785e-06
12:102768716 G A 0.038910 -6.0994e-05
12:102778036 A G 0.034671 -3.9938e-05
12:102779962 G A 1.872169 -1.8187e-04
12:102785396 A G 0.042675 -4.8931e-05
12:102792314 C T 0.052721 -5.5480e-06
12:102799598 G A 0.030734 4.6480e-05
12:102801528 C A 0.047456 -3.6001e-05
12:102820387 A G 0.030419 6.8649e-05
12:102829403 A G 0.033834 3.5592e-05
12:102844587 A C 0.027290 -2.4836e-05
12:102845393 A G 0.048673 4.3018e-05
12:102856647 G A 0.469716 -2.3481e-05
12:102857379 T C 0.061757 2.9444e-05
12:102863123 C T 0.062646 1.2110e-04
12:102864425 A C 0.284000 -1.3395e-04
12:102868653 C T 0.031581 5.6624e-05
12:102874807 T G 0.021490 2.4136e-05
12:102875569 G A 1.695727 -1.5108e-05
12:102889497 T C 0.078391 7.8695e-05
12:102899704 T C 1.710531 -4.6237e-06
12:102906828 G A 0.043415 4.5260e-05
12:102912558 A G 1.686704 -1.1099e-05
12:102914746 C A 0.051101 -9.6445e-06
12:102916294 A G 0.030335 4.1836e-06
12:102921871 A G 0.038066 6.1031e-05
12:102922986 C G 0.442399 -5.4001e-05
12:102928704 C T 0.063503 4.1814e-04
12:102929883 A G 1.677713 1.3655e-04
12:102931846 T C 0.094377 -8.9501e-05
12:102942969 C T 0.400841 -6.5943e-05
12:102946220 A C 0.177121 -6.4709e-06
12:102948385 A G 0.040650 2.3800e-05
12:102949647 C T 1.695698 1.1732e-04
12:102950314 T C 0.127522 6.5415e-06
12:102953076 C T 0.290031 -7.4394e-05
12:102953895 A C 1.654214 4.6909e-05
12:102956326 A G 0.050540 4.4898e-05
12:102957182 G A 0.059975 8.5079e-06
12:102963550 T C 0.881167 -1.7086e-05
12:102963694 A G 0.023723 -2.6209e-05
12:102965825 G A 0.652111 1.7787e-05
12:102966983 T C 0.358659 -1.0173e-05
12:102974185 G A 0.047070 -2.4068e-05
12:102983914 A G 1.204732 7.1223e-05
12:102989266 G A 0.137746 -1.3886e-05
12:102996949 G T 0.169883 -6.8937e-06
12:102997222 C T 0.054743 -2.6600e-06
12:103009277 G A 0.038102 -8.1731e-05
12:103018928 T C 0.081634 2.9817e-06
12:103021102 A G 1.790006 7.1492e-06
12:103024206 A G 1.808462 8.8094e-06
12:103038156 C T 0.045090 1.0185e-04
12:103053067 G A 0.219257 -3.5916e-05
12:103064395 T G 0.770645 3.7786e-08
12:103071761 C T 0.475727 1.6520e-05
12:103073093 A C 0.989945 -1.5872e-05
12:103081602 G A 0.227943 -4.3609e-05
12:103083708 C A 1.604369 -4.4888e-06
12:103087797 A G 0.030877 9.8704e-06
12:103097322 T C 0.025534 -3.9283e-05
12:103099638 T C 0.159224 -2.6235e-05
12:103103035 A G 0.053032 1.9441e-04
12:103106701 T C 0.816086 2.0741e-05
12:103113946 G A 0.057839 9.6425e-06
12:103116187 T C 1.672140 6.0029e-05
12:103117306 C T 0.035577 3.3570e-04
12:103117674 A G 0.609205 2.6826e-05
12:103119509 A C 0.075253 -2.4759e-05
12:103121884 A G 0.205807 2.4008e-07
12:103123906 G A 0.790662 -1.4192e-05
12:103125461 C T 0.167614 2.0533e-05
12:103129886 T C 0.090232 1.9629e-05
12:103130679 A G 0.085522 -1.5512e-04
12:103138402 T C 0.098350 1.5047e-04
12:103140176 T C 0.049939 5.6898e-05
12:103140344 T C 0.217157 -6.6689e-05
12:103140755 T C 0.119710 -1.1212e-08
12:103153508 G A 0.110278 -3.4516e-05
12:103153663 G A 0.229770 -1.6887e-06
12:103154541 A G 0.726088 -2.2868e-05
12:103154985 G A 1.064003 -1.6661e-05
12:103157004 A G 0.060410 1.1154e-05
12:103158073 G A 0.249631 2.1837e-05
12:103159604 G A 0.134209 8.7043e-05
12:103161721 C T 0.020783 5.4699e-05
12:103162261 G A 0.047109 2.1577e-05
12:103165648 T C 0.354245 4.2434e-05
12:103167156 G A 0.110197 -2.9721e-05
12:103173516 G A 0.291365 -5.9337e-05
12:103178176 C T 0.098288 9.9723e-05
12:103182904 T C 0.040056 6.6815e-06
12:103186129 T C 0.041069 -4.6062e-05
12:103186154 C A 0.030234 5.9760e-05
12:103191135 A G 0.040689 6.1457e-05
12:103201779 A G 0.042792 2.8174e-06
12:103205874 A G 0.038397 1.4091e-05
12:103205977 C T 0.614671 -4.6825e-05
12:103209642 T C 0.050845 -2.2415e-05
12:103210985 A G 0.088612 -6.3120e-05
12:103211059 A G 0.926769 -9.6607e-05
12:103214950 A C 0.096048 3.7103e-05
12:103233031 A G 0.052636 -3.7490e-05
12:103236979 T C 0.055519 1.9487e-05
12:103240452 C A 0.354933 -2.5827e-05
12:103248272 G A 1.222321 -1.2516e-05
12:103260819 C T 0.447145 -9.6215e-06
12:103265199 A G 0.092549 -4.7832e-06
12:103266870 A C 0.040763 -7.4140e-06
12:103275235 T C 0.049803 -1.0189e-04
12:103280833 G A 0.055535 3.5329e-06
12:103283499 G A 0.106211 -7.0291e-05
12:103283972 G A 1.452516 4.2842e-05
12:103301176 C A 0.282254 5.8965e-05
12:103305045 C T 0.075116 8.0675e-05
12:103322170 G A 1.965702 -6.4292e-05
12:103342081 A G 0.147915 -1.0927e-06
12:103342649 G T 0.098810 1.5740e-04
12:103344133 T C 0.918973 -1.9410e-05
12:103345093 T C 0.584810 -1.7009e-05
12:103347519 G T 0.111690 8.8362e-05
12:103352649 G C 0.110683 -3.9327e-05
12:103354773 T C 1.167929 1.6275e-05
12:103355763 A G 0.111985 1.3324e-04
12:103370680 G T 0.214820 -6.8769e-05
12:103374573 C T 0.240176 -1.9880e-05
12:103377241 T C 0.246934 1.6780e-04
12:103378093 G T 1.920804 8.7073e-05
12:103382187 G A 0.049543 -2.3619e-05
12:103394045 G A 0.061841 3.6464e-05
12:103399967 A C 0.049994 -5.1923e-06
12:103406064 A G 0.062331 -5.5673e-06
12:103406235 G A 0.127824 2.5743e-04
12:103408537 C T 0.634765 2.7642e-05
12:103419041 G A 0.246430 -2.0566e-05
12:103421153 T C 0.116045 1.8686e-05
12:103425681 G A 1.791775 4.4525e-05
12:103426798 C G 0.039332 -5.2941e-05
12:103430334 A C 0.091761 7.1615e-05
12:103437676 A G 0.023480 1.5338e-05
12:103444767 A G 0.036576 8.3010e-05
12:103445655 C T 0.308655 2.3849e-05
12:103473206 T C 0.396157 3.1710e-05
12:103483094 G A 0.961846 2.5173e-05
12:103485848 C A 0.051335 -3.1904e-05
12:103492402 G T 0.115312 -2.7724e-05
12:103495151 C T 0.946319 5.6768e-06
12:103510349 G A 0.174657 5.3621e-05
12:103529601 T C 0.581743 1.2872e-05
12:103533984 T C 0.027761 -6.6207e-05
12:103541943 T C 0.457979 2.2952e-06
12:103543694 G T 0.283572 5.3540e-05
12:103553081 A G 0.051977 9.2590e-05
12:103558047 C T 0.147409 -1.9415e-04
12:103563372 C T 0.994453 4.4020e-05
12:103566264 T C 0.051176 5.7389e-05
12:103567245 T C 0.098096 -4.2060e-05
12:103578764 A C 0.038495 2.2788e-05
12:103592778 T C 0.895091 2.1926e-05
12:103595925 T G 0.081329 8.7626e-06
12:103608767 T C 0.838232 1.0362e-05
12:103610067 C T 0.115912 1.1119e-04
12:103611551 G A 0.065100 -2.6820e-05
12:103611777 T C 0.053162 -3.6067e-05
12:103614913 G A 0.694584 -6.0452e-06
12:103615323 G A 0.953871 9.7591e-05
12:103615749 G A 0.043821 2.4563e-05
12:103619205 A C 0.023827 6.0549e-05
12:103619706 A G 0.031539 2.2684e-05
12:103623089 A G 0.078210 -7.0999e-06
12:103629697 G A 0.082737 7.4767e-06
12:103630724 A G 0.028248 -1.3118e-05
12:103633615 T A 0.365540 9.8117e-05
12:103638472 G T 0.147162 3.5569e-05
12:103645576 A G 0.479164 -3.6816e-05
12:103658540 C T 0.495682 -1.3977e-05
12:103666272 G A 0.138697 7.8707e-05
12:103666931 C T 0.069832 -2.1283e-05
12:103677691 A G 0.068674 1.0957e-04
12:103684673 A G 0.157127 -5.3267e-05
12:103693810 C A 0.036294 4.3624e-05
12:103696182 G T 0.315815 1.6916e-05
12:103718256 T G 0.059401 -3.6839e-05
12:103719170 G A 0.033671 -2.3577e-05
12:103722537 T C 0.140668 -8.5096e-05
12:103731823 A G 0.693620 -5.7050e-06
12:103736499 T C 0.121725 2.7081e-05
12:103738268 C T 0.183275 -6.8204e-05
12:103746378 A G 0.144816 -1.6527e-05
12:103746514 G A 0.190334 5.4213e-05
12:103747921 T C 0.032068 -9.7337e-05
12:103767871 A G 0.360681 6.0195e-06
12:103769619 A C 0.038316 -7.8673e-05
12:103773440 A G 0.049436 -4.9465e-05
12:103776489 A G 0.382768 -1.6460e-05
12:103777467 C T 1.369746 5.1526e-05
12:103780992 T C 0.152206 9.7321e-06
12:103790571 A G 0.170383 -4.6027e-05
12:103793051 C T 0.070095 -6.0823e-05
12:103795425 T C 0.033964 5.8306e-05
12:103801819 A G 1.681624 6.3340e-06
12:103804210 T C 0.053798 -5.2766e-05
12:103836077 T G 0.049881 2.2358e-05
12:103837154 C T 0.275308 -1.1345e-05
12:103842403 A G 1.407430 8.0441e-06
12:103848302 G T 0.050812 1.9246e-05
12:103861054 G A 0.094451 -4.2853e-05
12:103866497 T G 0.318194 8.6638e-07
12:103866808 A C 0.157860 1.0668e-05
12:103871765 T C 0.047560 -5.8562e-07
12:103872172 G T 1.366328 -2.0904e-06
12:103877180 A G 0.065788 -4.1484e-05
12:103887477 G A 1.372827 3.3849e-05
12:103888475 A G 0.115029 -1.9325e-05
12:103888931 T C 1.958805 -1.1799e-04
12:103893494 G T 0.192041 -2.7853e-05
12:103895792 A G 1.653224 2.4481e-05
12:103897934 T C 0.061565 2.9592e-05
12:103898000 A C 0.044658 -1.2121e-04
12:103900225 C T 0.114484 1.1596e-04
12:103901502 T C 0.257524 -8.9349e-06
12:103903105 A G 0.132849 -1.6367e-04
12:103907408 T A 0.614187 -6.6875e-05
12:103912187 C T 0.053935 1.4263e-04
12:103912506 C T 0.286778 -1.0664e-04
12:103913955 G A 0.042026 -1.0787e-04
12:103922646 T C 0.576650 1.2349e-05
12:103926966 C T 0.191697 1.2330e-04
12:103928001 T G 0.436434 -2.4801e-05
12:103940262 G A 0.375024 4.0968e-05
12:103945012 A G 0.732300 -6.1050e-05
12:103946655 C T 0.181885 6.5024e-06
12:103948750 A G 0.349116 -1.0577e-05
12:103953249 C T 0.812548 1.2467e-04
12:103960213 G C 0.057414 2.0829e-05
12:103973841 G A 0.995615 -8.1080e-05
12:103976244 A G 0.092575 -2.5655e-05
12:103977199 C G 0.069680 1.1726e-04
12:103983643 A G 0.048368 -2.5716e-05
12:103991954 C G 0.051088 2.4640e-05
12:103997143 A G 0.172729 -3.1208e-05
12:103997282 T C 0.049533 1.0520e-06
12:103997619 T G 0.414755 -1.4202e-04
12:103998133 T C 0.025161 -1.8802e-05
12:104013662 G A 0.034288 2.1957e-05
12:104022088 A G 1.144387 1.0340e-04
12:104023304 A C 0.265840 -4.7852e-05
12:104026873 C G 0.038423 1.9071e-05
12:104028293 A G 0.047988 -8.8918e-06
12:104034542 G A 0.047122 -4.8190e-05
12:104034904 T C 0.041283 1.0686e-04
12:104040968 G A 0.396654 -4.0966e-05
12:104046149 C T 0.082228 5.0168e-05
12:104048454 A C 0.160749 4.6438e-05
12:104049941 A C 0.295652 -3.2230e-05
12:104051298 A C 1.639530 7.2093e-05
12:104051927 A G 0.197498 -1.5606e-04
12:104053109 T C 0.048365 -7.2277e-05
12:104058780 T C 1.147166 -8.0095e-05
12:104060741 G A 0.056645 -5.2562e-05
12:104064002 A G 0.055866 9.2866e-06
12:104064574 A G 0.046680 5.1655e-05
12:104065431 T C 0.360035 5.5795e-05
12:104066867 A G 0.056427 6.0412e-05
12:104067524 A G 0.046554 5.8997e-05
12:104069795 A G 0.051848 3.2980e-05
12:104070462 G A 0.055376 -2.7706e-05
12:104070775 T C 0.163904 9.7964e-05
12:104074151 G A 0.815164 3.0965e-05
12:104077779 T C 0.046002 -1.8535e-04
12:104080773 A G 0.087999 9.6845e-06
12:104080975 C T 1.936649 8.1620e-06
12:104081723 T C 0.333189 -2.8020e-05
12:104088014 A G 0.141908 -3.8815e-05
12:104091734 G A 0.793856 3.3831e-05
12:104092538 T C 0.066817 -1.0294e-05
12:104092996 C T 0.587692 -1.9925e-05
12:104094133 T C 1.037557 5.9841e-06
12:104097496 A G 0.072439 4.6406e-05
12:104097499 C T 0.022873 -5.9214e-05
12:104097605 A C 0.103332 5.3002e-05
12:104099544 A C 0.609000 3.6672e-05
12:104102036 A G 0.104536 -4.5816e-05
12:104103056 C T 0.253023 1.0400e-05
12:104109497 C T 0.297934 9.2220e-06
12:104110681 T C 0.139386 2.5167e-06
12:104115293 C G 0.115406 -2.8938e-06
12:104116134 C T 0.172817 -2.6062e-05
12:104124018 C A 0.079901 3.0313e-05
12:104124061 G A 1.377903 -8.0321e-06
12:104127353 A G 0.079342 3.2728e-05
12:104128666 C T 0.339256 1.5717e-05
12:104129523 A C 1.116393 1.2288e-05
12:104130510 G A 1.640020 -2.2391e-05
12:104131155 A G 0.306717 6.1089e-05
12:104132020 T C 0.295256 4.3792e-06
12:104132683 C T 0.470099 -4.8698e-05
12:104133980 C T 0.186387 -1.4449e-04
12:104134880 A G 1.634733 6.8346e-06
12:104135083 A G 1.495016 -8.3140e-06
12:104136289 A G 0.069449 -2.9698e-05
12:104137097 A G 0.191457 2.0758e-05
12:104138918 T C 0.477934 2.4668e-05
12:104138980 A G 0.024473 3.2251e-05
12:104139034 A C 0.121745 -6.1722e-05
12:104139649 T C 0.597102 2.8463e-06
12:104140517 G A 1.121784 6.1758e-05
12:104143697 G A 0.085837 -7.4034e-05
12:104145103 T C 0.062133 -1.7038e-05
12:104145546 T C 1.869274 3.1507e-05
12:104146156 C T 0.037807 -6.1890e-05
12:104146343 A G 0.180130 9.4330e-05
12:104153004 G C 0.523449 -9.7607e-06
12:104161253 T C 0.206741 4.7578e-05
12:104162729 T C 0.111553 -9.1286e-06
12:104166243 T C 0.575962 -2.4065e-05
12:104166529 A C 0.474876 4.3301e-04
12:104168087 G A 1.395148 1.4284e-04
12:104174939 A G 0.105516 -9.1496e-06
12:104178810 T G 0.041260 -6.7695e-06
12:104180852 A G 0.029244 -1.8067e-05
12:104181612 G A 0.049410 -3.8931e-05
12:104190854 T C 0.473558 1.4712e-05
12:104192824 G C 0.476379 1.4451e-05
12:104196501 T G 0.277781 -2.0009e-05
12:104202538 G A 1.778867 7.9712e-05
12:104208868 T C 0.452594 -4.6880e-05
12:104226437 G A 0.070144 4.9094e-05
12:104227661 G A 0.071637 3.8090e-05
12:104233766 T C 0.047164 3.5095e-05
12:104235779 T C 0.175222 5.5668e-05
12:104241272 T C 0.402256 2.1115e-05
12:104245046 A G 0.243798 6.0582e-05
12:104251424 A G 0.604830 -6.3773e-06
12:104253915 G T 0.787393 3.1997e-05
12:104254871 T C 0.039822 8.3159e-05
12:104254932 A G 0.658073 3.2940e-05
12:104260208 T C 0.505883 5.1402e-05
12:104260287 C T 0.283263 -5.6596e-05
12:104264868 T C 0.040225 -4.2696e-05
12:104274572 C T 0.645788 -4.3868e-06
12:104278528 G A 0.556046 -1.7502e-04
12:104289592 C T 1.109742 3.1655e-06
12:104294275 A G 0.283646 -5.7121e-05
12:104298737 C T 0.249871 6.1969e-05
12:104302519 C T 0.195011 1.7280e-05
12:104303172 G A 0.128337 -4.3573e-05
12:104309383 T C 0.248949 6.4833e-05
12:104318172 G A 1.480787 -8.2900e-05
12:104320209 A G 0.281004 -6.3835e-05
12:104322144 C T 1.173778 3.3833e-05
12:104323242 T C 0.039926 -2.0606e-05
12:104325902 T C 0.030312 4.9952e-05
12:104328115 G T 0.023808 8.0462e-05
12:104329433 T C 0.211185 4.8221e-05
12:104330476 A C 0.133546 -5.6197e-05
12:104330631 A G 0.046284 2.5392e-05
12:104334800 G A 0.043685 -1.6847e-04
12:104343170 T C 0.294756 4.0688e-06
12:104345384 A G 0.032298 6.2162e-05
12:104348430 G A 0.605988 1.2412e-05
12:104348482 G A 1.763414 5.5341e-05
12:104351332 G C 0.032438 -7.0622e-05
12:104354290 T C 0.386124 -3.1849e-05
12:104363181 G A 1.471273 2.3139e-05
12:104370472 C T 0.204586 7.9887e-05
12:104371429 C T 0.026988 -1.9408e-06
12:104373368 C T 0.238014 1.2897e-04
12:104375838 C T 0.146010 1.0464e-04
12:104376693 A G 0.033269 6.2152e-05
12:104378529 T C 0.033882 2.6562e-07
12:104385504 G A 0.027715 -7.5973e-05
12:104387233 C T 0.023405 1.3291e-05
12:104387477 G A 0.202142 -3.0970e-05
12:104389583 C A 0.731700 2.3152e-05
12:104391041 T C 0.205515 7.1601e-05
12:104400580 T C 0.030192 -1.3105e-05
12:104408794 T C 0.051994 -5.6294e-05
12:104408832 C T 0.035359 -2.2899e-04
12:104417558 T C 0.045122 2.2211e-05
12:104421808 G A 0.647732 -8.6680e-06
12:104436695 A G 0.073831 7.4086e-06
12:104436726 G A 0.218799 4.2694e-05
12:104438019 C T 0.082030 -5.6755e-06
12:104442529 C T 0.117282 1.4774e-04
12:104443517 G A 0.080303 1.0237e-04
12:104444199 G A 0.692433 2.6756e-05
12:104448436 T C 0.038144 -4.5866e-05
12:104452264 C A 0.275405 4.7374e-05
12:104452604 G T 0.030108 3.8189e-05
12:104455190 G A 0.043013 5.1015e-05
12:104457545 A G 0.118480 -2.0010e-05
12:104459905 G T 0.252938 8.7935e-08
12:104460911 A G 0.160373 1.7730e-04
12:104478790 G A 0.152839 6.0267e-05
12:104492003 G A 0.288164 -1.2497e-04
12:104493181 C A 0.148097 -5.5172e-05
12:104500355 C A 0.049796 -4.1345e-05
12:104518934 A G 0.051987 1.0779e-04
12:104526054 C T 0.192570 4.5238e-05
12:104549381 C T 0.034334 6.7149e-05
12:104561936 A G 0.081446 -7.4339e-05
12:104562673 T C 0.028738 9.9050e-05
12:104570383 T C 1.461828 -2.0996e-05
12:104574563 T C 0.044749 1.6477e-04
12:104599515 A G 0.030861 -2.8402e-05
12:104610241 T C 0.121566 -2.6621e-05
12:104610255 G A 0.046414 -2.4343e-05
12:104622101 G T 1.745059 -1.2633e-05
12:104633842 C T 0.108158 3.1656e-05
12:104639327 C T 0.089784 4.1570e-05
12:104646996 G A 0.942862 4.3112e-06
12:104656126 A G 0.659835 -6.4296e-05
12:104656894 C T 0.403947 2.3444e-05
12:104666214 T C 0.082062 3.2180e-05
12:104669564 T G 0.103913 2.3883e-05
12:104677974 T G 0.527824 4.1852e-05
12:104698582 G A 1.111277 -1.1474e-05
12:104698993 G A 0.027514 -8.5142e-05
12:104709062 G C 0.106565 1.9410e-05
12:104715232 C T 0.146669 2.9567e-05
12:104716516 T A 0.022220 2.9476e-05
12:104721575 C G 0.157562 3.7250e-05
12:104738825 G A 0.117233 -9.2264e-06
12:104746075 T C 1.724027 1.8050e-05
12:104748620 G A 1.884526 -1.4089e-04
12:104750006 A G 0.045486 2.1084e-04
12:104759863 A G 0.194193 -1.0286e-04
12:104762698 A G 0.103647 -5.9563e-05
12:104763044 C A 0.093046 3.6893e-05
12:104763178 A C 0.044873 4.7867e-05
12:104764844 T C 0.101556 9.4342e-05
12:104772791 A G 1.604609 -9.2945e-06
12:104772990 A G 0.083419 6.0252e-05
12:104778285 A G 0.084461 -6.3238e-05
12:104788505 A G 1.481699 1.4810e-05
12:104790715 C T 0.063857 -2.4252e-05
12:104795547 A G 0.201490 -2.4640e-05
12:104797204 G A 0.079375 1.8982e-05
12:104799513 T C 0.191126 -2.2424e-05
12:104802056 A G 1.178997 3.0907e-05
12:104805695 T G 0.099989 -2.6590e-05
12:104807237 A G 0.069008 -2.1792e-04
12:104807678 C T 0.155686 4.4592e-06
12:104808151 A G 0.106298 1.7969e-05
12:104808857 T C 0.111235 1.2608e-05
12:104813369 C T 0.621983 2.3933e-05
12:104817290 C T 0.977819 1.5565e-05
12:104819107 T C 0.760045 3.6895e-05
12:104819579 A G 0.037527 -4.2191e-05
12:104826920 C T 0.035005 -1.2081e-04
12:104827338 C T 0.161376 1.8568e-05
12:104831683 G A 0.460037 3.4732e-05
12:104832960 C A 0.181921 -2.8939e-05
12:104834662 G A 0.468086 6.1227e-05
12:104838375 C T 0.302108 7.3579e-05
12:104838929 A G 0.569711 1.6107e-05
12:104839661 A G 0.069371 2.4804e-05
12:104842296 G A 0.510158 3.9186e-07
12:104842566 C T 0.396868 -3.9509e-05
12:104844152 C A 0.032759 -8.8559e-05
12:104844868 A G 0.162749 1.6018e-05
12:104846108 A G 0.468641 1.0935e-05
12:104846282 A G 0.052724 3.5936e-06
12:104848760 C G 0.067362 3.3918e-05
12:104849490 A G 0.090813 2.4079e-05
12:104853323 G A 0.038482 2.9879e-05
12:104854011 A G 1.565212 4.0149e-05
12:104855630 T C 0.409919 5.4857e-06
12:104864465 T C 0.259465 -8.2589e-06
12:104864883 A G 0.725838 -1.5262e-05
12:104866624 T G 1.651646 1.6411e-05
12:104872372 A G 0.208871 -3.3356e-06
12:104873612 C T 0.120937 -4.7736e-05
12:104882004 A C 0.610792 -2.1952e-05
12:104884053 T C 0.246937 -1.6017e-05
12:104884291 G A 0.614778 8.6687e-05
12:104886384 A G 0.336705 -6.5094e-05
12:104892372 A G 0.682309 1.4088e-05
12:104894402 G A 0.372207 -1.7190e-05
12:104896484 G A 0.042626 1.3680e-05
12:104897550 A G 0.100450 5.4092e-05
12:104899186 A G 0.040449 -1.2325e-05
12:104899810 A G 0.123546 -3.3843e-04
12:104900636 G A 0.678658 2.1048e-05
12:104906577 A G 0.067187 -5.1198e-05
12:104907072 A G 0.327808 -2.2755e-05
12:104907439 A G 0.024428 5.1461e-05
12:104911631 C T 0.047437 -9.2300e-05
12:104912323 G A 0.433386 2.4663e-04
12:104917777 A C 0.033207 -9.1819e-05
12:104918757 T C 0.041390 1.8264e-04
12:104919619 T C 0.022980 -1.6516e-05
12:104919891 G T 0.027300 1.3080e-06
12:104922034 A G 0.109973 -2.5949e-06
12:104922078 C T 0.203791 1.7595e-04
12:104927511 A G 1.107912 2.1159e-05
12:104937159 C T 0.201337 -4.3860e-06
12:104939114 T C 1.105256 2.0440e-05
12:104939332 G T 0.291520 -4.3964e-05
12:104946899 C T 0.232892 9.9198e-05
12:104948566 A G 0.778020 -2.6010e-05
12:104949981 T G 0.151125 -5.4470e-05
12:104955771 A G 0.045927 5.6931e-06
12:104957130 A G 1.791087 -1.3583e-04
12:104959507 C T 0.521794 -2.0786e-05
12:104963476 T A 0.501112 -9.3671e-06
12:104972237 C G 0.169889 -3.7052e-05
12:104972279 C A 0.621545 -4.0322e-05
12:104974769 T C 0.187101 3.0719e-05
12:104975826 C T 0.578912 -9.3292e-07
12:104977204 T C 0.716630 -3.3608e-05
12:104977454 G A 0.757182 1.1724e-05
12:104978524 G A 0.053649 -5.9677e-05
12:104980530 G A 1.646703 -1.5040e-05
12:104982579 T C 0.034197 6.2307e-05
12:104985814 T C 0.556328 -8.1346e-05
12:104988370 G A 0.659277 5.0583e-05
12:104989355 T C 0.020938 -6.7357e-05
12:104992184 C T 0.224067 -2.3435e-05
12:105003265 A G 0.051442 -1.5073e-04
12:105005850 A G 0.548133 -3.8785e-05
12:105009873 T C 0.058690 -2.2173e-05
12:105016135 A G 0.448667 5.4783e-06
12:105017164 T C 0.024418 1.3663e-04
12:105017549 G A 1.166754 2.1123e-06
12:105024791 A G 0.753505 -1.8296e-06
12:105025819 G T 0.044662 5.2704e-05
12:105028052 A G 0.326503 -9.9064e-06
12:105032581 G A 0.130262 -5.9081e-06
12:105039575 G A 0.176072 5.0661e-05
12:105043923 G A 0.331339 2.1697e-05
12:105047200 A G 0.160882 -4.7862e-06
12:105050188 C T 0.236125 1.2469e-04
12:105052250 C A 1.016492 1.3258e-06
12:105052529 C A 0.021467 2.6375e-05
12:105053865 C T 0.767715 -3.3681e-05
12:105056289 C T 0.380396 2.8944e-06
12:105058988 T G 0.223438 -4.2087e-05
12:105059165 C T 0.681507 9.8203e-06
12:105061755 C T 0.024064 -6.9301e-05
12:105062582 G A 0.725020 -1.5516e-04
12:105063882 A G 0.859173 2.6038e-05
12:105067844 G A 0.230815 2.3828e-06
12:105068104 G A 0.122758 -5.8915e-06
12:105068630 C T 0.279427 -2.0764e-05
12:105072757 A G 0.148964 7.4925e-06
12:105074039 T C 0.041464 -5.4815e-05
12:105077284 A G 1.796108 -8.7153e-05
12:105077622 A C 0.072799 -1.5805e-04
12:105079669 A G 1.266045 2.8415e-05
12:105087152 A C 1.112524 6.7969e-05
12:105088739 A G 0.271988 1.3983e-05
12:105090024 C T 0.769691 4.3667e-05
12:105091270 A G 0.020159 -1.7736e-05
12:105092213 A G 1.352349 4.5963e-05
12:105092807 G T 0.065048 3.5953e-05
12:105095457 C A 0.228115 4.7450e-06
12:105098431 T G 0.588961 3.6990e-05
12:105098753 G A 1.539175 8.3581e-07
12:105099009 A G 1.019978 2.7403e-04
12:105099408 T C 0.220250 8.5587e-05
12:105100744 A G 0.114932 6.8438e-06
12:105102205 A G 0.046577 1.6189e-05
12:105103456 A C 0.089304 2.8300e-06
12:105103812 G A 0.020253 1.6518e-04
12:105104100 A G 0.489054 2.6298e-05
12:105104596 A C 0.087187 4.8691e-05
12:105104733 G A 0.052224 -3.8376e-05
12:105105736 A G 0.043139 1.2317e-06
12:105107193 A G 1.396326 -3.2883e-05
12:105109459 C T 0.044184 1.1060e-04
12:105109975 T C 1.236950 -9.2678e-06
12:105112161 A C 0.076967 3.8655e-06
12:105114647 G A 0.976890 -1.5164e-05
12:105116374 T C 0.732229 3.9846e-05
12:105118552 T C 0.986274 8.2243e-05
12:105123569 A G 0.031010 3.5256e-06
12:105127055 G A 0.247031 3.0577e-05
12:105128276 A G 0.041938 -1.5194e-05
12:105128888 C T 1.027349 1.3134e-04
12:105131993 A G 0.051104 4.1857e-05
12:105134621 G A 0.464519 -1.8856e-05
12:105135568 G A 0.136597 4.5777e-05
12:105140645 G A 1.131083 -1.8180e-05
12:105152084 G A 0.034262 3.3120e-05
12:105152391 G A 1.338697 -1.7216e-05
12:105152960 G A 0.022324 1.1912e-05
12:105152997 C T 1.393953 -2.2784e-05
12:105153405 T C 0.081822 -7.8124e-05
12:105153570 T C 1.333576 -2.5809e-05
12:105154087 A G 1.353910 -1.7821e-05
12:105163437 A G 0.060037 -3.1834e-05
12:105163579 G A 0.020873 2.9418e-05
12:105175845 T C 1.379182 -1.8602e-05
12:105182629 T C 0.167672 -1.4137e-05
12:105185785 G A 0.059241 -2.4612e-05
12:105213164 T C 1.913004 -9.0237e-06
12:105215564 A G 0.034418 -6.9104e-05
12:105220835 A C 0.070397 -5.2710e-05
12:105221902 G A 0.117461 -8.0234e-05
12:105230726 C T 0.056242 1.4275e-05
12:105269628 G A 0.066879 -3.6210e-05
12:105293919 A G 0.031941 -3.4346e-05
12:105306550 T C 0.024460 -3.8774e-05
12:105313587 G A 1.029092 -2.6943e-05
12:105322846 T C 0.025943 -8.1495e-06
12:105336633 A G 0.860537 3.1962e-05
12:105338072 G C 0.035791 1.5257e-04
12:105340488 G A 0.053617 -2.3645e-05
12:105355640 T C 0.062023 -2.1085e-06
12:105357091 A G 0.164436 2.4415e-05
12:105359368 A G 0.180921 4.6628e-05
12:105359456 T C 0.090358 -1.9854e-05
12:105361613 C A 0.043467 7.3375e-05
12:105380185 C G 0.048962 -2.9725e-05
12:105393548 C A 0.021714 -1.9865e-05
12:105400691 C T 0.075506 -2.8670e-05
12:105411468 A G 0.051328 -1.9963e-05
12:105417420 C T 0.026002 -4.5267e-05
12:105417888 G A 0.052682 -4.2671e-05
12:105418633 C T 0.184372 2.7888e-05
12:105426689 T C 0.230059 6.3971e-06
12:105431208 A G 0.753372 3.6516e-06
12:105432922 A G 0.157958 1.9146e-05
12:105437525 G A 0.060332 5.6573e-05
12:105443914 T C 0.236946 3.8236e-05
12:105444319 G A 0.026326 1.3083e-05
12:105444410 T C 0.031419 -4.4431e-05
12:105445312 T C 0.196332 9.0646e-05
12:105449343 G A 0.032075 -7.6795e-06
12:105449957 G A 0.059472 -4.1494e-05
12:105450007 G A 0.950197 -8.7949e-06
12:105453840 G T 0.073912 4.0538e-05
12:105455312 T C 0.050358 -8.0925e-05
12:105459541 T C 1.626359 5.7831e-05
12:105470975 C A 0.307262 6.2966e-05
12:105477812 G T 0.242915 1.8765e-05
12:105487583 T C 0.049709 -4.3386e-07
12:105488141 C T 1.128094 2.0246e-05
12:105489923 T C 0.946663 -8.8527e-06
12:105518614 T G 0.052740 -3.2629e-05
12:105520069 T G 0.033902 4.1348e-05
12:105527467 A G 0.023655 2.1856e-05
12:105546172 A G 1.804067 1.1969e-06
12:105547502 T G 0.185342 6.7376e-05
12:105555180 A G 0.055379 3.4298e-05
12:105564893 G A 0.026570 -7.6764e-05
12:105566727 C T 0.061796 -3.4763e-05
12:105569767 A G 0.054613 -2.9717e-05
12:105576543 A G 1.921661 6.6850e-05
12:105581679 A G 0.118717 -1.7055e-04
12:105583258 G A 0.033058 9.4061e-06
12:105583877 A G 0.391759 2.5984e-05
12:105587475 T C 0.862981 2.6089e-06
12:105589122 A G 0.033337 3.2085e-05
12:105594014 A G 0.061699 -4.2203e-05
12:105595563 A G 0.100901 -9.8707e-05
12:105598424 G A 0.085256 4.9771e-05
12:105601697 C T 0.153858 6.4576e-05
12:105602152 C T 0.052899 1.9192e-05
12:105602871 T C 1.441818 1.4215e-05
12:105608316 G A 1.629319 7.3049e-05
12:105614455 A G 0.088194 3.7354e-05
12:105617940 G A 1.607683 7.7255e-05
12:105620191 T C 0.071092 1.8175e-05
12:105624743 G A 0.048498 -2.0182e-05
12:105624825 T C 0.162856 -5.5774e-05
12:105636030 G A 0.037440 4.9287e-04
12:105665162 T G 0.434502 1.1248e-05
12:105686726 C T 0.050342 -1.1676e-05
12:105689315 T C 0.687716 -1.0045e-05
12:105694144 T G 0.034363 -7.5037e-05
12:105708341 T C 0.543861 -4.2887e-05
12:105712581 C A 0.434051 6.0955e-05
12:105713710 T C 0.035531 1.5916e-05
12:105717504 T C 0.054535 4.4901e-05
12:105722529 G A 0.804771 3.8366e-05
12:105723859 G A 0.483520 3.1273e-05
12:105728935 A G 0.043594 -8.4627e-05
12:105734338 T C 1.124092 6.6303e-05
12:105736593 G A 0.031880 -9.3104e-07
12:105740147 G A 0.054856 7.1870e-07
12:105742939 T C 0.465788 2.7413e-05
12:105746719 G A 0.290284 7.1071e-06
12:105747784 G C 0.070592 -7.5879e-06
12:105752974 T G 0.043983 -3.2423e-05
12:105757994 G A 0.117759 -1.8389e-05
12:105758075 T C 0.073971 2.1857e-05
12:105760229 G C 0.068141 3.0966e-05
12:105762443 A G 0.778981 4.3068e-05
12:105772604 A G 0.083075 1.3775e-04
12:105774275 T G 0.328665 1.2874e-05
12:105775308 C T 0.440478 3.1125e-05
12:105784903 C A 0.069732 1.7709e-05
12:105788045 T C 0.948974 6.0560e-05
12:105791211 A G 0.025142 7.4848e-05
12:105794327 A G 0.052971 -5.3053e-05
12:105800655 G T 0.546516 3.4603e-06
12:105801005 T G 0.044048 4.7239e-05
12:105811699 A G 1.288349 -1.8419e-05
12:105812187 T C 0.040475 -4.8390e-05
12:105816376 G T 1.175650 -1.5462e-06
12:105817813 A G 0.443324 2.0096e-05
12:105822221 G A 1.111764 -1.0579e-05
12:105830054 C T 0.021808 -2.0771e-05
12:105838061 A G 0.180753 -3.2334e-06
12:105838316 C G 1.515364 -2.3521e-05
12:105844021 A G 0.314500 4.0326e-05
12:105853186 A C 1.355949 -1.1823e-04
12:105854727 A G 0.133439 9.3539e-06
12:105858572 T C 1.554878 -4.8976e-05
12:105868723 C T 0.124066 -3.1470e-06
12:105877779 C A 0.025940 1.2282e-04
12:105878400 T C 0.398611 1.6047e-04
12:105884341 T C 0.041565 -4.6993e-05
12:105897008 G A 0.232844 7.3504e-05
12:105897728 C T 0.256077 -1.6188e-05
12:105899060 C T 0.780155 2.9761e-05
12:105903566 C T 0.240523 3.1886e-06
12:105917765 T C 1.038313 -1.0047e-04
12:105917972 A G 0.408160 -1.6672e-04
12:105919402 C A 0.788409 -9.2547e-05
12:105926455 C T 0.948107 -2.7645e-05
12:105930170 T G 0.283815 8.4452e-05
12:105934875 T C 0.290839 3.8668e-05
12:105941935 A G 0.050747 1.1098e-04
12:105947175 C G 0.062705 -3.9020e-05
12:105952058 C T 0.360590 7.8230e-06
12:105952417 C T 0.135646 -7.5525e-05
12:105975955 T G 1.876603 -1.4369e-05
12:105977493 T G 0.194940 -7.6553e-05
12:105984801 A C 0.075850 -3.9695e-05
12:106005038 A G 0.470056 -3.5825e-07
12:106012069 A G 0.056002 -3.4759e-05
12:106012167 A G 0.054194 1.5388e-04
12:106015104 C T 0.066755 2.2761e-05
12:106016097 C T 0.060553 6.7438e-06
12:106016325 T C 0.087918 4.4225e-06
12:106032083 A G 0.793070 -4.1040e-05
12:106035444 T C 0.500083 3.3769e-05
12:106047204 A G 0.287992 1.8633e-05
12:106057582 T C 0.042188 7.6365e-08
12:106060589 G T 0.187760 1.5212e-05
12:106064533 G T 0.046479 -2.2019e-05
12:106064566 T C 0.055973 3.9122e-05
12:106071674 G A 0.036180 2.7024e-05
12:106083149 A G 1.626222 8.0166e-05
12:106093966 C T 1.252890 7.6895e-05
12:106095797 A G 1.028407 1.6402e-05
12:106098626 T C 1.347104 7.2363e-05
12:106098948 T C 1.445944 1.8081e-05
12:106099958 G A 1.038939 -1.0216e-05
12:106101742 A G 0.341541 4.3434e-05
12:106107380 G A 0.507707 -5.8748e-05
12:106109647 C G 0.068920 -1.9826e-05
12:106115200 T C 0.232815 3.2885e-05
12:106117725 C T 1.521359 -5.4098e-05
12:106122114 C T 0.331570 3.9085e-05
12:106137077 T C 0.717438 2.1015e-05
12:106143135 A C 0.720450 -2.2551e-06
12:106143558 A G 1.435716 1.6327e-05
12:106143733 T C 0.063159 4.8336e-05
12:106146750 A G 0.048388 1.6080e-05
12:106151593 T C 0.780574 2.8076e-05
12:106153006 C T 0.404969 2.4806e-05
12:106153057 C G 0.035924 -7.5842e-05
12:106154007 C G 0.137649 -2.3651e-05
12:106156001 A C 0.482569 3.7618e-05
12:106159148 T C 0.267534 7.3091e-05
12:106159277 A G 0.997115 -2.5601e-05
12:106180665 T C 1.547321 -7.1087e-05
12:106182419 C T 0.064451 -5.7167e-05
12:106186140 C T 0.271397 -1.4014e-04
12:106192739 G A 0.061501 8.8873e-05
12:106193961 A G 1.067356 -1.6686e-04
12:106195766 C T 0.290771 -1.6247e-05
12:106210781 T C 0.109074 -3.8688e-05
12:106212704 G A 1.964170 6.4473e-05
12:106213272 A G 0.139447 -1.8480e-05
12:106214293 A G 0.862552 -7.6699e-05
12:106214612 T C 0.060868 8.1126e-05
12:106217810 G A 1.042334 2.2322e-04
12:106218920 A C 1.840309 1.2055e-05
12:106221793 T C 1.405132 -2.1870e-05
12:106223862 T C 0.024940 3.2239e-05
12:106224308 G A 1.905279 1.4488e-05
12:106229261 G A 0.028277 7.5870e-07
12:106232822 A G 0.022165 5.3842e-06
12:106233178 C T 0.692202 -1.2192e-05
12:106234494 G A 0.242656 -7.9849e-05
12:106242150 C T 0.042760 -2.4232e-05
12:106248507 G A 0.120291 8.5542e-05
12:106254285 C A 0.082702 1.9010e-05
12:106258537 C T 0.029572 -9.9929e-05
12:106260341 T C 1.333488 -1.2438e-05
12:106271940 A G 1.531232 1.0362e-05
12:106273523 A G 1.786861 -5.6536e-06
12:106275710 G T 0.058865 -1.1943e-05
12:106278221 G A 0.031042 3.0854e-05
12:106288974 A C 0.459050 1.4776e-07
12:106295490 G C 0.585443 4.0825e-05
12:106298428 A G 0.313806 2.5485e-05
12:106300221 T C 0.071971 -1.4914e-06
12:106301580 G A 0.766007 -1.1623e-05
12:106302829 T C 0.035424 -1.5283e-06
12:106306914 G A 0.028822 -6.1392e-05
12:106322727 T C 0.244029 -4.1412e-06
12:106328254 C T 1.122293 -1.6773e-05
12:106330673 A C 1.155426 5.4649e-06
12:106339232 G T 0.620409 -1.4191e-05
12:106342463 A G 0.047690 -4.0939e-05
12:106342698 T C 0.035982 6.2837e-06
12:106358926 G A 0.107522 -6.0727e-06
12:106361242 C T 0.870475 5.8852e-06
12:106364019 G C 0.046164 4.3764e-05
12:106364743 G T 1.191051 4.8032e-05
12:106368167 T G 0.046788 -1.1475e-04
12:106376164 C G 0.067794 3.0771e-05
12:106376201 A G 0.049790 -4.0168e-05
12:106381216 T C 0.518184 -7.6292e-05
12:106381929 C G 0.046979 4.1716e-05
12:106385973 T C 0.067680 4.4596e-05
12:106387077 T C 0.035817 9.7921e-05
12:106392384 C T 0.023730 -5.2516e-05
12:106405734 C A 0.630052 -2.7149e-06
12:106407348 T C 0.103945 1.9192e-04
12:106407877 G A 0.105656 1.6863e-04
12:106408581 T G 0.055558 5.2675e-05
12:106416232 T C 0.065311 4.9038e-06
12:106417425 T C 0.041176 1.6539e-04
12:106419959 G A 0.286626 3.1392e-05
12:106427600 C T 0.087437 -2.6874e-05
12:106432190 T C 0.151849 -1.0163e-04
12:106436777 G T 0.061335 -1.0511e-05
12:106441605 T C 0.076820 6.5509e-05
12:106448302 T C 0.981545 -1.1368e-05
12:106453804 A G 1.144702 2.2609e-05
12:106458238 C T 0.445337 7.7083e-05
12:106459902 C T 1.162570 -9.3953e-05
12:106460938 C G 0.466483 -5.4535e-06
12:106462851 T G 0.062789 5.0584e-06
12:106463717 G A 0.040845 -1.9135e-05
12:106465125 T C 0.077778 1.3265e-04
12:106467656 T G 0.127555 -8.6056e-05
12:106469171 T C 1.279067 -2.8889e-05
12:106470932 C T 0.056372 -1.1138e-06
12:106476140 C T 0.331300 2.3093e-05
12:106476805 C T 0.189584 -1.0975e-05
12:106477376 A C 0.456697 -1.2931e-05
12:106484512 T C 1.841860 -2.4031e-05
12:106492140 T G 0.041760 -2.8012e-05
12:106497325 C T 0.987455 1.8540e-05
12:106499864 A G 0.060501 -1.4157e-05
12:106500344 T C 0.026456 2.1083e-05
12:106505838 A C 0.154245 2.2611e-05
12:106508277 C A 0.080141 4.4905e-05
12:106509867 T C 0.048128 -3.4424e-05
12:106510403 T C 0.033782 3.9428e-05
12:106511173 A G 0.990337 7.1887e-06
12:106513995 T C 0.117701 7.5464e-05
12:106514116 T C 1.204401 2.7634e-05
12:106516877 C T 1.115283 2.1763e-05
12:106518175 G A 0.965585 6.6467e-05
12:106526759 A G 0.130405 -3.7246e-05
12:106526864 C T 0.114049 4.7574e-05
12:106528526 A C 0.034389 7.7614e-05
12:106528952 G C 0.056398 -1.7137e-05
12:106529666 C T 0.815959 4.2752e-05
12:106530161 T C 1.042688 1.0926e-05
12:106530755 C T 0.096389 -3.2898e-05
12:106536203 G T 0.053253 7.1532e-05
12:106537690 G A 0.076950 -6.7257e-05
12:106542803 G A 0.023817 4.4000e-05
12:106548822 C T 0.090164 5.8989e-05
12:106548935 T C 0.076843 -3.5150e-05
12:106556404 G A 1.709603 1.0492e-04
12:106575858 A G 0.105818 -3.5720e-05
12:106583426 A G 0.559035 2.3437e-04
12:106586331 C T 0.069582 -6.3037e-05
12:106590567 T C 1.598942 7.0532e-05
12:106592709 T C 0.156880 4.1758e-05
12:106593535 A G 1.330937 4.0232e-05
12:106594781 G A 1.522115 2.2633e-05
12:106598473 T C 0.025852 2.8451e-05
12:106599127 T C 1.715286 1.3584e-04
12:106603477 A G 0.055015 -8.2143e-05
12:106613065 G A 0.028267 -1.4353e-04
12:106614124 T C 0.027764 6.6598e-05
12:106618117 C T 0.288826 -2.6359e-05
12:106621122 A G 0.081517 5.1239e-05
12:106625862 C G 0.504796 -9.0268e-05
12:106628916 T C 0.023386 -3.2128e-05
12:106630795 A G 1.226083 -1.2999e-04
12:106631434 C G 0.097762 -3.0666e-05
12:106632873 C A 0.033503 9.2628e-05
12:106635568 A G 0.219384 9.0865e-05
12:106637876 T G 0.253380 1.9798e-05
12:106646814 G T 0.191327 -2.4122e-05
12:106652263 T C 0.083724 2.9030e-05
12:106655192 C T 0.650923 2.9495e-05
12:106656227 A G 0.036716 1.2493e-05
12:106657312 A G 0.806547 -2.8430e-05
12:106659932 G A 0.055551 -4.0120e-06
12:106660007 G A 0.105172 6.1014e-05
12:106660752 T C 0.072835 1.6461e-04
12:106665078 C T 1.209387 2.8906e-05
12:106666830 T C 0.263954 2.9012e-05
12:106669031 C T 0.258784 1.0766e-04
12:106675868 G C 0.089846 3.9321e-05
12:106681839 T G 0.659822 2.8128e-05
12:106686656 T C 1.253522 1.5869e-05
12:106691456 A C 0.118363 5.1026e-05
12:106699457 G T 0.051371 -7.5902e-05
12:106701537 A G 0.038381 1.1987e-04
12:106704974 A G 1.539993 9.5389e-05
12:106705237 T C 0.021308 -2.6737e-05
12:106713257 T C 0.283234 -1.1557e-04
12:106719914 T C 0.204216 4.2760e-05
12:106729425 A G 0.042205 2.3132e-05
12:106731643 C T 0.087794 -7.4594e-05
12:106737306 T C 1.845041 -3.6611e-05
12:106740540 G A 1.686934 -2.0740e-05
12:106750903 T C 0.047667 -1.0367e-04
12:106751485 T C 0.046151 -8.9597e-05
12:106756458 A T 0.020257 3.4846e-05
12:106758191 A G 0.640010 3.7581e-05
12:106781273 G A 0.150639 7.4265e-06
12:106785046 T C 0.020406 -2.7870e-05
12:106785502 C T 0.454590 3.0425e-05
12:106785554 C T 0.597975 -1.4570e-05
12:106791138 G A 0.039017 1.6108e-04
12:106809556 G A 0.028647 -5.8017e-07
12:106809869 T G 0.060374 -9.5280e-06
12:106814397 A G 0.024528 4.9305e-05
12:106834833 C T 0.454366 2.7770e-05
12:106848414 G A 0.140995 -3.0399e-06
12:106856884 T G 0.050549 -2.6271e-05
12:106874752 C T 0.052399 -2.7175e-05
12:106879117 T C 0.031214 1.5119e-05
12:106880726 G A 0.456901 2.6696e-05
12:106883712 G A 0.034970 -3.7661e-05
12:106894380 G T 0.542157 -1.5626e-05
12:106901596 G A 0.030465 -5.3074e-05
12:106910923 C T 0.048024 5.7854e-05
12:106916359 T C 0.080449 -4.1863e-05
12:106917216 T C 0.061656 7.9282e-05
12:106917229 A G 1.335978 7.6911e-06
12:106947231 A G 0.125004 1.4644e-05
12:106950695 C T 0.300897 -1.9633e-06
12:106954399 A G 0.022139 -3.6229e-05
12:106954632 T G 0.151801 -3.9935e-05
12:106958864 A G 0.175173 -2.3820e-04
12:106959287 T C 1.349288 -3.8558e-05
12:106961047 A G 1.817313 -5.4290e-05
12:106961727 T C 0.021662 -1.7470e-05
12:106965482 T C 0.763816 -5.2458e-06
12:106972358 C T 0.098366 -1.3760e-04
12:106973311 A G 0.187640 -3.6025e-05
12:106986906 C T 1.364261 -6.9417e-05
12:106989105 T C 0.226401 2.1450e-05
12:107009406 G T 0.064775 1.5810e-06
12:107017773 C T 0.038894 8.9907e-06
12:107033246 G T 0.028579 -1.8568e-05
12:107039124 T C 0.048193 -1.3773e-05
12:107040022 G T 0.256736 5.5359e-06
12:107043823 A G 0.075753 1.2071e-06
12:107053762 A G 0.074026 5.4765e-06
12:107071135 A G 0.033003 6.6202e-05
12:107083059 T C 0.298937 1.0294e-04
12:107083896 T G 0.080105 -5.4705e-06
12:107084076 G A 0.020513 2.5771e-05
12:107096886 T C 0.023081 -2.9948e-05
12:107099751 C T 0.044678 3.2758e-05
12:107099883 G A 0.731034 -5.4187e-06
12:107111598 A G 0.044610 -2.1652e-06
12:107112037 A G 0.029085 -1.4090e-05
12:107115573 G A 0.040059 -9.3265e-05
12:107126657 A G 0.046242 -7.2032e-05
12:107127704 T C 0.182074 -9.3104e-06
12:107134566 T G 0.489174 5.5101e-06
12:107141265 A G 0.025628 -1.2588e-04
12:107152694 G T 0.041464 1.2768e-05
12:107155117 T C 0.024947 1.0113e-04
12:107174646 C A 0.494692 -3.9495e-06
12:107183589 A G 0.727610 4.9213e-06
12:107194580 A G 0.257307 -2.0359e-06
12:107229659 C T 0.039413 -9.3941e-05
12:107241807 G A 1.328470 3.0482e-05
12:107244793 A G 0.048131 -1.5469e-05
12:107248183 G T 0.073013 -3.0508e-05
12:107266719 A G 0.042023 3.5871e-06
12:107269384 T C 0.082728 3.0854e-05
12:107274086 A G 0.233009 1.0106e-06
12:107275600 A G 0.108015 -4.4709e-05
12:107292583 A G 0.306195 -9.5799e-05
12:107305573 C T 0.177948 -6.8484e-05
12:107307287 G T 0.507353 -2.4309e-06
12:107335344 C T 0.026943 1.5071e-04
12:107340793 A G 0.108148 8.1891e-05
12:107341385 C T 1.006021 -5.2557e-05
12:107341826 A G 0.150866 -5.8798e-05
12:107345883 A G 0.115195 -3.9474e-05
12:107346602 A C 0.086571 9.4395e-06
12:107360785 C T 0.063984 -8.1662e-05
12:107367224 C T 1.020624 -4.7011e-05
12:107387426 T C 0.126961 3.3397e-05
12:107392471 C A 0.052072 -3.4062e-05
12:107394048 T C 0.386105 9.8586e-05
12:107395106 G A 1.254016 7.1879e-05
12:107400314 C T 0.050861 -5.3833e-05
12:107437422 C T 0.033714 3.5503e-05
12:107438137 T C 0.072965 -2.7642e-05
12:107445881 A G 1.129006 1.4263e-04
12:107447642 G A 0.049167 1.9935e-06
12:107452785 T C 0.198848 -1.7050e-05
12:107468968 G A 0.099940 -3.6203e-05
12:107471357 C T 0.031094 2.8085e-05
12:107497038 T C 0.035817 2.9923e-05
12:107499272 C T 0.401428 2.4923e-05
12:107530906 C T 0.081553 -2.2358e-05
12:107539691 A C 0.269148 -3.8654e-06
12:107540237 A C 0.206680 -1.0409e-05
12:107546367 G T 1.344910 5.3450e-05
12:107550454 T C 0.082488 5.4902e-05
12:107555354 C T 0.030182 -6.6705e-05
12:107557112 G A 0.250738 -5.7900e-05
12:107567006 G A 0.119191 5.9525e-05
12:107572517 A G 0.029812 3.8367e-05
12:107592329 A G 0.065399 -9.6098e-06
12:107603481 C T 0.069141 3.9502e-05
12:107614630 T C 0.092429 5.2613e-05
12:107622599 C T 0.194937 3.9256e-05
12:107623706 A G 0.102903 -3.1721e-05
12:107630057 G T 0.713575 3.0040e-05
12:107635118 C G 0.020328 -1.9819e-05
12:107642410 T C 0.030254 -5.9175e-05
12:107643676 A G 0.300501 -5.2669e-05
12:107644932 T G 0.253224 -5.5113e-06
12:107645893 T C 0.431380 7.1129e-05
12:107657114 A G 0.058138 4.4396e-05
12:107657547 A G 0.070546 2.5668e-05
12:107686105 C T 1.145588 8.0854e-05
12:107687807 T C 0.066739 -3.1593e-05
12:107694651 T C 0.438926 5.3584e-05
12:107695585 A G 0.227186 -4.9096e-06
12:107697721 A G 0.026297 -3.5834e-05
12:107703104 T G 0.111323 -8.2356e-05
12:107704705 A C 0.418459 6.5333e-05
12:107706982 A G 0.186322 7.1691e-05
12:107708454 T G 0.150239 6.4253e-05
12:107709575 T G 0.319557 -3.2912e-05
12:107711383 T C 0.074711 1.0937e-05
12:107714450 T G 0.396780 1.6839e-05
12:107718987 A G 0.044311 -3.0783e-05
12:107720153 A G 0.918204 3.7137e-05
12:107723079 A G 0.101258 -2.7363e-05
12:107723872 T C 0.132164 4.1012e-05
12:107730315 A G 0.048537 4.7508e-05
12:107738388 G A 0.107194 1.2906e-04
12:107743313 T C 0.489820 2.0676e-05
12:107747073 C G 1.768714 1.0732e-05
12:107755291 A G 0.038485 6.9796e-06
12:107763004 C G 0.694133 -2.0203e-04
12:107773914 T C 0.606547 4.4079e-05
12:107773944 C A 0.208975 -6.1640e-06
12:107776740 A G 0.155683 -6.6791e-06
12:107776934 T C 0.025200 -4.6633e-05
12:107780284 A C 1.808718 2.4452e-05
12:107782146 T G 0.092471 -2.7081e-05
12:107782867 G A 0.099969 -1.1934e-04
12:107791052 C T 0.511057 9.1447e-05
12:107791961 T C 0.193674 -5.9447e-06
12:107798664 C T 0.052588 3.4311e-05
12:107799741 T C 0.058034 -3.8148e-05
12:107802980 C A 0.615463 -7.0461e-06
12:107817353 T G 0.043860 2.8072e-05
12:107817436 C T 0.326786 -3.3413e-05
12:107818759 A C 0.087600 -5.4584e-06
12:107820243 A G 0.079316 5.5354e-05
12:107822500 C T 0.081864 9.0585e-07
12:107822993 C T 0.259676 -2.8465e-05
12:107835906 G C 0.313884 -1.9483e-05
12:107842332 G T 0.052185 -5.0103e-05
12:107842346 T C 0.105678 -5.5610e-05
12:107848652 C T 0.635145 -2.3855e-06
12:107852917 A C 0.222795 1.1090e-04
12:107853217 A C 0.128675 5.9898e-05
12:107860878 A G 0.032763 -4.9847e-05
12:107861358 T C 0.092137 4.7965e-05
12:107861624 C T 0.546630 7.7581e-05
12:107864848 C T 0.091261 1.2573e-04
12:107866084 C T 0.461088 2.3379e-05
12:107873991 A G 0.082296 9.1396e-06
12:107879066 T C 0.672114 1.9146e-05
12:107881549 A G 0.219426 -6.1502e-05
12:107895588 A G 0.114075 1.0525e-05
12:107898034 C T 0.119025 4.7348e-05
12:107902632 G T 0.726562 3.3714e-05
12:107905491 C T 0.843295 4.6656e-05
12:107909544 T C 0.027696 -2.1408e-04
12:107914579 A G 0.460894 -1.1292e-05
12:107918321 A G 0.518629 -7.0499e-05
12:107919501 G A 0.485136 1.1517e-05
12:107925779 T C 0.082348 1.8774e-06
12:107930741 A G 0.503510 1.4317e-04
12:107933526 A G 0.048125 -5.0096e-05
12:107937768 A G 0.235015 4.5803e-05
12:107940359 T C 0.042802 -7.3089e-05
12:107944269 A G 0.237199 3.8114e-05
12:107946060 C T 0.237310 3.3742e-05
12:107961844 C T 1.019634 6.5556e-06
12:107963652 T C 0.024139 4.7631e-05
12:107964412 T C 0.190727 -3.0648e-05
12:107968058 G T 0.190055 -2.8387e-05
12:107973347 A T 0.034979 -1.0053e-04
12:107974744 A G 0.029936 4.0192e-05
12:107988148 G A 0.428095 -7.5250e-05
12:107988917 G A 0.252205 -8.0816e-05
12:107992354 A G 0.406735 -5.3426e-05
12:108003911 C T 1.966556 4.3442e-06
12:108008772 T C 0.361096 1.8885e-05
12:108013187 A G 0.054064 5.6379e-05
12:108013414 T C 0.094305 -2.6709e-05
12:108022383 T G 0.031747 8.8738e-05
12:108025319 T C 0.145170 -7.2961e-05
12:108032212 G C 0.285509 -3.9638e-06
12:108033387 A C 0.371123 -6.0623e-06
12:108036232 G A 0.880378 1.4375e-06
12:108036729 A G 0.098090 -1.0414e-05
12:108040462 A G 0.026372 -8.9236e-05
12:108041673 G A 0.023921 -3.6552e-05
12:108049160 T C 0.464633 -1.3335e-05
12:108050603 C T 0.648709 -8.4271e-06
12:108051406 A G 0.186082 9.3165e-06
12:108054262 A G 0.031519 -8.2095e-05
12:108054517 A C 0.035070 -2.1694e-05
12:108056596 A G 0.629861 -6.0330e-05
12:108059193 C T 0.467122 9.2186e-06
12:108059208 G C 0.022016 -2.5928e-05
12:108064292 A G 0.047209 1.7496e-04
12:108072481 G A 0.439319 9.8324e-06
12:108081179 T C 0.430244 -3.0598e-05
12:108089370 G A 0.085973 3.4358e-06
12:108096769 C G 0.079696 -3.6186e-05
12:108097379 T C 0.114965 -1.2370e-05
12:108098926 A G 1.331920 -1.1647e-05
12:108102757 G A 0.046145 6.6855e-05
12:108105343 T C 0.080011 -1.4555e-04
12:108106915 C T 1.217930 -8.0318e-06
12:108144023 G A 0.050731 6.2296e-05
12:108146281 A G 0.787796 1.9876e-05
12:108151785 C T 0.054133 1.0425e-05
12:108153626 C A 0.037849 4.6100e-06
12:108158091 C A 0.389906 -1.8134e-05
12:108168585 G A 0.693585 6.8445e-08
12:108168740 G T 0.035879 4.6490e-05
12:108170002 T C 0.090271 7.0267e-05
12:108172312 A G 0.548860 -2.7014e-05
12:108174046 A G 0.027109 -9.3659e-05
12:108174494 C T 0.051205 -2.1785e-05
12:108176528 T C 0.046356 -8.9407e-06
12:108179234 C T 1.004885 2.1645e-04
12:108182937 A G 0.028657 -1.3504e-04
12:108187451 C T 1.895402 4.9669e-05
12:108188172 G T 0.062335 -3.1042e-05
12:108191156 C T 0.033743 5.6543e-05
12:108191782 A G 0.039562 -1.2784e-05
12:108192648 C T 0.073653 -1.3685e-04
12:108194285 T C 0.307230 -4.2819e-06
12:108200596 A G 0.994508 -5.9550e-05
12:108205829 A G 0.126003 5.3489e-05
12:108211454 T G 0.028952 -1.3553e-04
12:108221540 T C 0.055872 -4.7859e-05
12:108225066 G A 0.766384 -2.9726e-04
12:108230059 A G 0.109758 -1.5879e-05
12:108244045 C T 1.911686 3.9998e-05
12:108248692 G A 0.036843 1.2083e-05
12:108249067 C A 1.655265 -2.3220e-05
12:108252235 T C 0.210630 -6.6045e-05
12:108253425 T C 1.652360 -2.2601e-05
12:108266755 G A 0.066541 3.4565e-05
12:108267557 G A 0.062718 2.2968e-05
12:108269440 T C 0.525046 1.3117e-05
12:108276000 A G 0.029890 -3.6899e-05
12:108285467 T C 1.912021 6.4475e-05
12:108286104 G T 0.030390 9.0311e-05
12:108302022 C T 0.129587 1.6157e-05
12:108304102 T C 0.137412 1.7237e-05
12:108305536 T C 0.026307 4.9164e-05
12:108305672 T C 0.054314 4.2056e-05
12:108323200 G A 0.348827 -4.2843e-05
12:108324148 C T 0.324033 -3.1591e-05
12:108343750 C A 0.088810 -4.2564e-05
12:108353824 T C 0.128892 8.3206e-05
12:108380146 A G 0.056778 1.2884e-05
12:108380992 A G 0.096405 3.6651e-05
12:108385807 G A 1.916542 2.0457e-05
12:108390636 T C 0.106633 -9.6961e-05
12:108393693 G A 0.043181 1.8758e-04
12:108396158 T C 0.034428 -1.2422e-05
12:108404715 G A 0.836025 2.1376e-05
12:108417105 C T 1.709943 -2.2740e-05
12:108421367 G A 0.054441 2.9339e-05
12:108422857 T C 0.459267 -6.0985e-05
12:108432463 A G 0.058732 -5.9653e-05
12:108450987 G A 1.931664 -1.7248e-06
12:108458820 G A 0.416462 1.7274e-06
12:108459102 G A 0.456830 -6.0878e-05
12:108460272 G T 1.268216 -9.5685e-06
12:108467444 T C 0.102222 -5.9150e-05
12:108469790 A G 0.085253 -3.7497e-05
12:108476195 T C 0.145776 3.6775e-05
12:108477555 T C 0.122355 -2.2023e-05
12:108484861 C T 0.152752 6.4555e-05
12:108486204 T G 0.180548 1.8777e-05
12:108487727 G A 0.736844 1.1400e-04
12:108487860 C T 0.083701 -1.9484e-05
12:108495596 T G 0.746578 3.0603e-06
12:108502142 G A 0.920664 -1.1177e-05
12:108502171 C A 0.056541 -9.0208e-05
12:108504100 T C 0.760538 1.4956e-05
12:108505517 G A 0.054934 -6.2116e-05
12:108513316 C T 0.602207 -4.7713e-05
12:108515532 G A 0.657375 7.1878e-05
12:108524070 A G 0.020659 3.4338e-06
12:108524849 C T 0.054230 1.3504e-04
12:108525445 G A 0.445645 -9.2797e-05
12:108537995 T C 0.162330 1.9153e-06
12:108540365 A G 0.207313 -2.0593e-04
12:108540633 T G 0.083523 -1.1772e-05
12:108545985 C A 0.510248 8.6760e-07
12:108558344 G A 0.101813 -1.0228e-05
12:108558518 A G 0.053669 -2.5344e-06
12:108559655 A G 0.031088 3.6039e-05
12:108567196 T G 1.503423 1.8343e-05
12:108582298 A G 0.554764 1.5845e-04
12:108583598 G A 1.678995 3.5380e-05
12:108594044 A C 0.603914 -2.8705e-05
12:108596107 C T 0.350496 7.4181e-05
12:108602970 A C 0.954397 8.1544e-06
12:108607732 G A 0.316756 -1.5026e-05
12:108612808 T C 0.076658 7.3140e-05
12:108615835 G A 0.056590 -8.0110e-05
12:108617385 C T 1.419916 1.7682e-05
12:108618081 T C 0.024243 4.9445e-05
12:108618630 T C 0.521910 -2.8136e-05
12:108618769 A G 0.090170 3.4558e-06
12:108623807 A G 0.046148 1.8395e-06
12:108635232 T C 1.557448 -8.6052e-07
12:108635932 T C 0.024736 2.5425e-04
12:108637712 G A 0.262497 4.0681e-05
12:108639063 G A 0.115932 -7.5939e-05
12:108640791 A G 1.933621 9.6421e-05
12:108654248 T C 0.041822 -2.9482e-05
12:108655735 A G 0.055142 -3.6991e-05
12:108657463 T C 0.418653 -9.3032e-05
12:108661140 A G 0.541067 7.8709e-06
12:108661776 A G 0.025258 5.2305e-05
12:108662695 G T 0.101803 -2.1198e-05
12:108663672 C T 0.190753 -8.1773e-05
12:108665316 G A 0.030981 7.1025e-05
12:108666828 T C 0.047560 2.1758e-06
12:108668552 T C 0.374284 -4.8418e-06
12:108673048 T C 0.918025 -4.4359e-05
12:108673353 C G 0.062555 -5.3116e-07
12:108676374 T C 0.030507 -2.9377e-05
12:108682054 A G 0.134429 4.6444e-06
12:108682517 G C 0.097564 -1.5894e-04
12:108682940 A G 0.031867 1.4671e-04
12:108686316 A G 0.027985 4.5204e-05
12:108686549 G A 0.020390 -5.5305e-07
12:108688530 A G 0.499901 -3.1884e-06
12:108693694 T C 0.081342 4.7905e-05
12:108694678 T C 0.098554 -4.2881e-05
12:108695697 G C 0.033230 5.7057e-05
12:108695761 T C 0.843584 -1.3642e-05
12:108697520 A G 0.032597 3.8790e-05
12:108697689 T C 0.058875 -5.1322e-05
12:108699032 T C 1.331511 -3.0664e-05
12:108701635 G T 0.381847 5.8477e-05
12:108702981 A G 1.386335 -2.1055e-05
12:108703694 C G 1.305192 -1.9370e-05
12:108704237 G T 1.339386 -5.0225e-05
12:108704260 G A 0.172255 -8.5580e-05
12:108704330 C T 0.138415 -4.2924e-05
12:108707583 A G 0.132755 4.9351e-05
12:108707647 A G 1.358831 1.9686e-05
12:108707781 T C 0.061591 2.0537e-04
12:108717477 A G 0.035203 2.0038e-06
12:108720352 A G 0.696272 6.5185e-06
12:108722428 T G 0.855097 3.3079e-05
12:108728644 A G 0.537610 -6.0939e-05
12:108734482 T C 0.547974 -9.9408e-05
12:108734584 C T 0.581541 -2.1205e-06
12:108742820 T G 0.121644 7.8628e-06
12:108743674 G A 0.645080 1.1545e-06
12:108743739 A G 0.610276 6.1956e-05
12:108751232 T C 0.057502 -9.2740e-05
12:108753854 A G 0.041091 -3.4501e-05
12:108763672 C T 1.792658 5.9362e-05
12:108767333 A C 0.066093 -8.0595e-06
12:108782135 C G 0.382940 5.5658e-05
12:108790727 T G 1.107993 -7.5831e-06
12:108805808 G T 0.740327 -1.1935e-05
12:108807177 G A 0.323592 -4.6034e-05
12:108807666 C A 0.119625 -2.7601e-05
12:108812759 G A 0.353531 2.1217e-05
12:108820051 G A 0.832746 -2.0954e-05
12:108838914 C T 0.032818 3.8302e-05
12:108840321 C T 0.031429 1.1311e-05
12:108841863 A G 0.122008 -2.8823e-05
12:108846292 A G 0.481731 4.7472e-05
12:108852842 C T 0.574180 -6.9788e-05
12:108858888 C A 0.021338 -1.3728e-05
12:108860979 T C 0.119476 -1.7621e-05
12:108866763 C A 0.067184 8.5063e-06
12:108873872 A T 1.367030 4.6269e-05
12:108874663 A C 0.266087 9.0952e-06
12:108874961 T G 1.198335 1.1441e-04
12:108885446 G A 0.724140 2.8930e-05
12:108886136 G C 0.190334 -3.9129e-05
12:108888833 G T 1.029790 3.9862e-05
12:108891957 T G 0.609082 -6.5064e-05
12:108893615 C G 1.789435 -1.1721e-05
12:108897702 T C 1.965994 -1.3851e-05
12:108900137 A G 1.882458 9.4113e-06
12:108900216 G T 0.359081 -5.0076e-05
12:108901903 T A 0.072705 -6.2698e-05
12:108906376 C T 0.157705 -4.5587e-05
12:108910962 T C 0.072033 -2.9472e-05
12:108912178 A G 0.089222 4.2318e-05
12:108919166 C T 0.147020 -2.5947e-05
12:108922982 G A 0.041883 1.1481e-04
12:108929020 G A 0.242912 -3.0408e-05
12:108930022 A G 0.189471 1.5754e-04
12:108939901 A T 1.742969 -2.1912e-05
12:108942775 G C 0.157831 6.6939e-05
12:108945233 A G 0.046382 2.4917e-05
12:108946226 C T 0.510703 -7.0487e-05
12:108951307 C T 0.043091 -7.6271e-05
12:108954823 T C 1.670141 -2.6645e-06
12:108954862 C G 0.336412 5.3623e-05
12:108956433 T C 1.340022 -3.4323e-05
12:108959610 C G 0.063799 1.0543e-04
12:108962804 T C 0.091498 1.3352e-04
12:108964674 G A 1.671046 -6.0153e-06
12:108964770 T C 0.033594 2.6822e-05
12:108970462 T C 0.112060 9.8834e-05
12:108978770 G C 0.042896 -3.4984e-05
12:108980536 A C 0.152479 -8.5623e-06
12:108983365 C T 1.954264 -6.2315e-05
12:108984751 A C 0.029488 -1.2180e-06
12:108985479 T C 0.032350 1.1130e-04
12:108985785 T C 0.114630 -5.4279e-05
12:108986112 C G 0.368172 1.5553e-05
12:108997574 C T 0.247995 -2.8981e-05
12:109004443 G A 0.590805 1.0825e-05
12:109005634 A G 0.117710 -6.0300e-05
12:109011645 A G 0.087473 4.8925e-05
12:109017264 C T 0.032902 1.0559e-04
12:109017266 A G 0.032844 9.6499e-05
12:109017898 T C 0.120482 -6.0279e-05
12:109018395 T C 0.375378 -7.1628e-05
12:109018436 C A 0.037099 -3.7527e-05
12:109022800 A G 0.887690 1.1510e-05
12:109025361 G A 1.841143 -3.3212e-06
12:109027885 T C 0.064990 -7.9435e-06
12:109028341 G A 0.210419 -1.9315e-05
12:109033228 T C 0.023837 -5.2311e-05
12:109034978 A G 0.061007 -6.4717e-05
12:109053862 T C 1.036716 -1.3858e-06
12:109054623 G A 0.466463 4.0197e-06
12:109057112 T C 0.101745 -6.8750e-05
12:109060848 A G 1.973586 -1.2083e-04
12:109070959 T C 0.048027 -4.7683e-06
12:109075825 T G 0.040303 5.2223e-05
12:109080075 T C 0.098963 1.4679e-04
12:109090581 T G 0.130246 -6.0077e-05
12:109092715 T G 0.763628 2.2501e-05
12:109093588 C T 0.138357 3.5018e-04
12:109095137 G A 0.601629 5.6757e-05
12:109105955 C T 0.030387 -6.6807e-05
12:109115027 T C 0.150418 3.2431e-05
12:109115985 C A 0.084571 -1.9036e-05
12:109125988 G T 0.584106 4.8998e-05
12:109133588 T C 0.400714 -8.0856e-05
12:109144967 T C 0.359279 -7.3603e-05
12:109155073 A G 1.901352 5.7393e-06
12:109155099 A G 0.090320 -1.4004e-05
12:109163824 G A 0.044694 -2.3936e-05
12:109164971 T C 0.045820 3.1010e-05
12:109194408 G A 0.994349 2.3275e-05
12:109202058 T C 0.042036 9.2551e-06
12:109204468 G C 0.087940 -2.0248e-05
12:109204560 A C 0.042594 -1.6136e-07
12:109205206 A G 0.075503 3.0078e-05
12:109210945 A G 0.062292 -4.1605e-05
12:109212246 C G 0.099265 1.2429e-04
12:109218895 G A 0.525403 3.1293e-05
12:109221123 A G 0.051289 -9.2331e-06
12:109223254 C G 0.542872 3.3698e-05
12:109228877 A T 0.024327 -4.1483e-05
12:109234703 G A 0.167922 -2.4389e-06
12:109250356 G A 0.841292 -1.7073e-05
12:109257246 C T 0.134436 -4.8300e-05
12:109269956 G A 0.108554 -7.0025e-05
12:109270506 G A 0.992006 -1.7145e-05
12:109274779 T C 0.182314 -6.3357e-05
12:109276645 T C 0.337367 -1.4543e-05
12:109278323 T C 0.266548 -3.6694e-05
12:109283541 A G 0.030916 5.9230e-05
12:109284478 T G 0.463188 6.8573e-06
12:109288202 C A 0.042396 -3.8502e-05
12:109292973 G A 0.138743 -6.1612e-05
12:109301430 T C 0.290044 9.7541e-05
12:109303531 A G 0.125744 -3.6407e-06
12:109306627 G A 0.099547 -2.5733e-05
12:109307853 T C 1.547458 2.0164e-05
12:109310009 T C 0.791298 2.9832e-05
12:109312212 T C 0.277775 -5.4385e-05
12:109314988 A C 0.045960 -2.0153e-05
12:109316851 C A 0.673698 1.0926e-06
12:109323634 G A 1.187202 -3.1219e-06
12:109324704 G A 0.082056 -6.2560e-05
12:109328904 T C 0.076139 -3.3217e-05
12:109331622 T C 0.364663 5.1867e-05
12:109333321 A G 0.203327 -3.2544e-05
12:109432616 T G 0.629462 3.2460e-05
12:109433233 C T 0.310515 3.0569e-05
12:109446316 T G 1.287162 -3.8491e-05
12:109491468 A G 1.164868 -2.4768e-05
12:109496794 T C 0.289713 2.5482e-05
12:109506469 G A 1.519427 2.7032e-06
12:109508248 T C 0.037083 -1.7280e-06
12:109508857 G A 0.087979 -2.4388e-05
12:109517704 A G 0.055463 -2.9686e-06
12:109518133 G A 0.989695 -1.0281e-05
12:109519477 T C 0.192369 -1.0892e-05
12:109520769 G A 0.174385 -1.5974e-05
12:109526189 T C 0.020426 2.3575e-05
12:109527063 G A 0.176498 -1.9771e-05
12:109527872 C T 0.057869 -2.8617e-05
12:109528198 T C 0.087161 7.3664e-05
12:109533419 T C 0.841994 -6.5294e-06
12:109541171 C T 0.352547 2.3180e-05
12:109546114 T C 0.092157 -2.8440e-05
12:109551621 A G 0.332819 4.7389e-05
12:109562460 A G 0.468836 1.1229e-05
12:109563529 A G 0.044210 2.3969e-05
12:109569068 G A 0.092702 -6.2271e-05
12:109570495 A G 0.197374 1.2131e-04
12:109580205 G A 0.503858 -1.4251e-05
12:109580898 T C 0.093559 5.9383e-05
12:109584991 C T 0.373784 -3.9148e-06
12:109588708 G T 0.426479 7.0833e-06
12:109591369 G T 1.149921 8.8574e-06
12:109597157 G A 1.839829 -7.5325e-06
12:109598909 A G 0.021000 -3.7043e-05
12:109604055 G A 0.386806 -1.0557e-05
12:109605935 T G 0.029484 -3.9414e-06
12:109611786 T G 0.055639 5.1418e-05
12:109616223 G T 0.032892 -5.6503e-05
12:109617728 G A 0.038735 1.7139e-06
12:109617865 C T 1.639046 1.5177e-05
12:109622975 G A 0.157400 -7.9016e-06
12:109623086 T C 0.039092 4.3785e-06
12:109623516 A G 0.385995 1.2220e-06
12:109627416 G A 1.523780 -1.8400e-05
12:109633316 C T 1.125130 -4.2642e-06
12:109633792 C T 1.062945 7.9417e-06
12:109634834 G A 0.060676 -4.9353e-05
12:109638525 G A 0.082994 -8.2115e-05
12:109644408 A C 0.150846 6.8938e-05
12:109645816 G A 0.027203 6.8959e-06
12:109649012 A G 0.376439 -1.0337e-04
12:109651224 T C 0.362622 6.7244e-05
12:109652349 G A 0.117837 -4.0359e-05
12:109658191 A G 0.135276 1.0692e-04
12:109659177 G A 0.087840 -1.2068e-05
12:109661436 T C 0.033655 -9.7817e-06
12:109665242 A G 0.130288 3.9113e-05
12:109669670 C T 0.635629 -5.0402e-05
12:109670468 C T 1.795998 4.6080e-05
12:109672049 A G 0.473205 2.3230e-05
12:109672050 A C 0.080261 -5.2220e-05
12:109672208 C T 0.152842 4.6282e-05
12:109673448 T A 0.024885 -2.3202e-05
12:109676047 G A 0.046353 -2.4968e-05
12:109679643 A C 0.065963 -7.8872e-05
12:109683575 G A 1.370860 1.4580e-05
12:109684125 A G 0.127808 -2.2015e-05
12:109685116 G A 0.506360 4.6844e-05
12:109688137 T C 0.109723 -6.9812e-06
12:109692053 T C 0.221704 -8.5912e-06
12:109694230 G T 0.465590 -2.7392e-05
12:109696838 A G 1.626956 3.6047e-05
12:109698747 G A 0.068407 -7.3968e-05
12:109698954 C A 0.114653 3.2283e-06
12:109704325 T C 1.627657 3.0824e-05
12:109707091 T C 1.048378 7.0482e-05
12:109708567 C T 0.131158 -2.3154e-05
12:109714291 G T 0.022074 -1.1806e-04
12:109723233 A G 0.270689 -5.2753e-05
12:109725663 A G 0.084042 -1.0407e-04
12:109728175 A G 0.109872 -1.2397e-05
12:109728861 T C 0.145186 3.4445e-04
12:109744235 T C 0.954235 2.4011e-05
12:109753434 C T 0.021536 -2.7027e-05
12:109769681 C G 1.178338 1.1728e-05
12:109775148 A G 0.796920 5.4023e-06
12:109781415 C A 0.179983 -1.6419e-05
12:109785241 T C 0.051250 7.0250e-06
12:109801673 T C 0.034142 -3.3008e-05
12:109805035 C T 0.022227 -8.1239e-05
12:109821204 T C 0.042854 -1.4777e-05
12:109826634 A C 0.444266 -3.5237e-05
12:109827461 C T 0.285779 5.6181e-05
12:109830534 A C 0.894844 3.8691e-05
12:109835975 C G 0.930142 5.4786e-05
12:109836164 G A 0.611032 1.0833e-05
12:109838036 T C 0.065528 -4.3461e-05
12:109840940 G A 1.249134 1.7483e-05
12:109843078 T C 0.101624 2.0762e-04
12:109845660 A T 0.036950 -2.3591e-05
12:109848567 C T 0.923355 6.2057e-05
12:109853349 G A 0.127159 2.0389e-04
12:109855118 T C 0.082595 -2.7429e-05
12:109866083 A G 0.150476 -4.8290e-05
12:109866528 A C 0.621961 8.8235e-05
12:109872909 T C 0.146344 -7.4071e-06
12:109873214 T G 0.154245 1.3364e-05
12:109874951 G A 0.030835 3.2669e-05
12:109883374 C T 1.274711 2.8810e-05
12:109885828 G A 0.129726 -5.1775e-05
12:109886361 C T 0.207144 -1.9768e-05
12:109888472 G A 0.084938 -1.0811e-04
12:109893733 A G 0.020481 -3.3882e-05
12:109901941 G A 0.031899 5.4446e-06
12:109904769 G A 0.035307 4.2145e-05
12:109908252 C A 0.022165 -7.7670e-05
12:109936056 C T 0.080563 -9.6492e-05
12:109957002 T A 0.035986 1.7457e-05
12:109957132 A G 0.167263 9.8138e-06
12:109968913 A G 0.547227 2.4006e-05
12:109969175 T C 0.067567 1.5308e-04
12:109975296 A G 0.047174 -2.6229e-05
12:109977464 G T 0.687148 2.7876e-05
12:109982025 T C 0.060773 5.4666e-07
12:109985985 G A 0.043214 9.3270e-05
12:110000193 T C 1.045661 3.0742e-05
12:110002133 T C 0.358990 8.7651e-06
12:110005125 A G 0.027602 1.6577e-05
12:110011230 T C 0.519385 2.2131e-05
12:110013879 A G 0.221204 6.2060e-05
12:110025617 T C 0.085350 -9.2207e-05
12:110029186 A G 0.358996 8.1011e-06
12:110041639 T C 0.132871 1.9944e-04
12:110043679 T C 0.162836 -2.3874e-05
12:110050001 T A 0.715805 -2.2161e-05
12:110052245 A G 0.438774 -1.0334e-05
12:110054765 C G 0.947552 -1.3669e-05
12:110056708 C A 0.960223 1.9720e-05
12:110057783 G A 0.028439 -1.0418e-04
12:110061779 A C 0.104659 -1.6007e-05
12:110063391 A G 0.852964 -1.1010e-05
12:110063890 A G 0.027537 2.7752e-05
12:110064664 A G 0.360489 1.0079e-05
12:110065551 T C 0.130570 1.9487e-04
12:110068642 T G 0.079307 2.6018e-04
12:110078967 T C 0.070621 -1.9099e-05
12:110081960 G A 0.785261 5.9065e-05
12:110085259 A G 0.178578 -7.7269e-05
12:110085353 T C 0.614103 4.1122e-05
12:110086928 A C 0.021393 1.1959e-04
12:110089867 A G 0.941223 -3.6049e-05
12:110107768 C A 1.186014 3.0144e-05
12:110108257 C T 0.411000 1.9326e-05
12:110111567 G A 0.028683 -1.3741e-05
12:110112932 A G 0.260712 6.6648e-05
12:110113805 T G 0.160980 -5.3129e-07
12:110115286 G A 0.584511 -1.8129e-04
12:110115704 T C 0.482465 6.0982e-07
12:110115800 A G 0.042133 8.5374e-06
12:110117025 C T 1.014879 8.2057e-06
12:110119889 G A 0.178935 2.4717e-06
12:110120043 C G 0.188533 2.0812e-05
12:110121111 A C 1.568325 -2.3075e-05
12:110128952 T C 1.501764 -4.9198e-05
12:110131792 T C 0.127970 -2.7483e-05
12:110132304 T G 0.089271 6.2722e-06
12:110140100 G T 0.094643 8.3776e-06
12:110143937 A G 0.034015 -1.0760e-04
12:110147813 C G 0.052399 9.7521e-05
12:110155600 T C 0.057197 -8.2428e-06
12:110157492 G A 0.250981 1.6285e-06
12:110158581 C T 0.043061 4.7102e-06
12:110160621 A G 0.026638 2.3455e-05
12:110170300 T C 0.285308 3.5806e-05
12:110173035 T G 0.071150 -7.9952e-07
12:110175930 T C 0.447028 5.9279e-05
12:110177198 A G 0.023574 1.4877e-04
12:110191212 G A 0.232506 2.0898e-05
12:110199401 A G 1.393853 1.2798e-05
12:110216621 T C 0.056616 -3.8319e-05
12:110217602 T C 0.035418 -9.8289e-05
12:110220752 G A 0.303205 3.7483e-06
12:110221524 T C 0.025687 3.0474e-06
12:110224922 C A 1.139850 4.7516e-05
12:110225923 G C 0.907350 3.7659e-05
12:110228055 T C 0.026073 -1.2807e-04
12:110230597 T C 0.023775 -9.2057e-05
12:110236347 G A 0.022412 -5.1041e-05
12:110242581 G A 0.480667 -9.8889e-06
12:110242933 C A 1.050887 -4.0144e-06
12:110245396 A G 0.154138 -1.3566e-05
12:110248849 G T 0.534936 8.5015e-06
12:110253046 T C 0.030134 4.7416e-05
12:110253503 A C 0.028767 -6.7916e-07
12:110259851 A G 0.044262 -1.8777e-05
12:110279179 A G 1.020153 5.3912e-05
12:110285775 A C 0.733125 5.9187e-05
12:110297696 T C 0.021714 -7.3111e-05
12:110300147 G A 1.176991 4.7374e-05
12:110316685 C T 0.057161 -4.7433e-05
12:110325994 A G 0.028021 -6.9774e-05
12:110341933 G A 0.303023 -2.7401e-05
12:110350241 A G 0.031734 1.7177e-05
12:110352361 A G 0.057193 -8.1302e-06
12:110355704 G T 0.059053 3.2330e-05
12:110358809 T C 0.071656 -1.1180e-04
12:110368201 A G 0.517259 6.4047e-05
12:110383141 A G 0.064506 -4.4046e-05
12:110429138 A G 0.158279 5.1752e-06
12:110447513 G A 0.046742 -6.4779e-05
12:110467144 T C 0.143978 4.7912e-05
12:110470426 G T 0.079222 6.4827e-05
12:110470695 C T 0.119969 2.4529e-04
12:110474070 C T 0.066343 -2.0631e-05
12:110489134 A C 0.058732 -9.4753e-05
12:110489208 T C 0.246213 -2.5712e-05
12:110504994 C A 0.063721 -2.0628e-05
12:110509461 A G 0.175615 -1.1853e-05
12:110517930 C A 0.486116 -1.9902e-08
12:110527964 T C 0.103669 -9.3785e-05
12:110547996 T C 0.052779 2.3583e-04
12:110548108 C T 0.021415 -7.2500e-05
12:110550131 T G 0.070400 8.9122e-05
12:110557312 G A 0.755209 1.3716e-05
12:110560318 T C 0.064535 -4.1475e-05
12:110573793 C A 0.032974 -4.4541e-05
12:110619349 C G 0.336023 7.4099e-06
12:110630220 T C 0.148931 9.7105e-05
12:110642190 C A 0.255723 -8.3603e-06
12:110659314 A G 0.603440 -1.4308e-05
12:110681099 A G 0.112602 1.2313e-04
12:110688168 G A 0.194408 -4.2269e-06
12:110704487 T C 0.145231 1.0058e-04
12:110729807 A G 0.038219 -9.1841e-05
12:110734406 G A 0.021305 -6.4777e-05
12:110736619 C G 0.059988 -1.2174e-05
12:110757585 G A 0.311790 1.6635e-05
12:110761843 G A 0.023658 -3.2821e-05
12:110766767 G A 0.174631 1.5066e-05
12:110775989 G A 0.064941 1.3731e-04
12:110780107 A G 0.144942 8.9231e-05
12:110781360 G A 0.033866 -5.2783e-05
12:110792479 A G 0.085087 -4.0983e-04
12:110809435 A G 0.056755 3.9019e-06
12:110812923 A G 0.021289 -2.2539e-06
12:110816505 G A 0.122329 2.8464e-05
12:110823331 G T 0.053380 1.2306e-05
12:110827136 C T 0.022039 -1.4253e-04
12:110841437 T C 0.059128 -1.1231e-05
12:110857966 A G 0.146448 -7.5149e-06
12:110885246 A G 0.046518 1.2248e-05
12:110901758 G A 0.244301 -3.3534e-07
12:110905869 A G 1.532018 -1.9594e-05
12:110924001 T C 0.145432 8.0102e-05
12:110938643 T G 0.082526 8.2748e-06
12:110950376 C T 1.222331 -8.6538e-06
12:110960196 A G 0.065889 -3.2085e-05
12:110967652 T G 0.174125 2.0905e-05
12:110978032 T C 0.263727 -1.9896e-05
12:110979539 T C 1.530632 -2.4805e-05
12:110986233 T C 0.053360 2.3783e-04
12:110987868 A G 0.055519 2.7142e-05
12:111010642 G T 0.161057 1.5736e-05
12:111037344 A G 0.337974 7.3166e-06
12:111057896 T C 0.125218 4.8379e-05
12:111065358 A G 0.038728 -7.1273e-05
12:111082836 T G 0.052422 -5.4202e-05
12:111099002 T C 0.021260 -6.9231e-05
12:111124809 A G 0.061721 2.1666e-04
12:111129865 G A 0.049076 -6.2742e-05
12:111149250 G A 0.065892 -3.2269e-05
12:111163204 T C 0.202795 -2.1758e-05
12:111164891 T C 0.035048 -5.9942e-05
12:111165793 G A 0.166653 -2.5146e-05
12:111168743 T C 1.838981 1.1508e-05
12:111193499 A G 0.193827 3.1231e-06
12:111193578 A G 0.050991 5.6470e-05
12:111200637 A G 1.608819 5.4947e-06
12:111207287 T C 0.058352 1.4443e-05
12:111207445 T G 0.140466 7.2711e-05
12:111212762 A T 0.778906 2.3165e-05
12:111226383 G A 0.054340 -9.6003e-05
12:111231474 G A 1.107408 2.0117e-05
12:111243466 G A 0.034954 -8.7130e-05
12:111253884 G A 0.987767 -1.7764e-06
12:111254708 C T 0.082189 8.5103e-05
12:111257563 T C 0.190535 1.1831e-05
12:111269159 A G 0.232065 3.5661e-05
12:111269276 T C 0.114835 3.5317e-05
12:111274657 A C 0.058586 2.6609e-05
12:111274756 C T 1.204288 -9.7038e-06
12:111277488 C T 0.306227 1.6403e-05
12:111280542 A G 0.026927 -1.6382e-05
12:111281108 T G 0.188903 3.0100e-06
12:111287959 G C 0.099382 -1.0220e-04
12:111289927 T C 0.057239 1.3479e-05
12:111293851 G T 0.057693 3.4805e-05
12:111296822 T G 0.034158 -4.1897e-05
12:111302072 A G 0.126672 1.3796e-04
12:111308669 T C 0.063386 9.7880e-05
12:111314289 C T 0.579289 2.4457e-05
12:111319847 T C 0.420374 -5.1011e-06
12:111327701 T C 0.073568 -5.7890e-06
12:111333622 C T 0.691297 2.7270e-05
12:111338321 T A 0.030364 -5.7076e-06
12:111338794 T C 0.146455 1.8723e-04
12:111339477 T C 0.034175 1.3650e-04
12:111340243 C T 0.691647 2.6578e-05
12:111345219 T G 0.039277 2.5780e-05
12:111347333 C T 0.515214 -2.3194e-05
12:111349223 G A 0.176390 1.3000e-04
12:111351439 G T 0.146692 2.1126e-04
12:111352848 C A 1.353729 -4.6614e-07
12:111358234 A G 0.021643 1.7067e-05
12:111359260 G A 0.080452 -3.5661e-05
12:111365043 T C 1.017569 6.1445e-06
12:111365324 G A 1.087535 2.1269e-06
12:111375172 T C 1.103082 -5.0009e-06
12:111378424 A G 0.081501 1.3471e-04
12:111381473 C G 0.065629 3.9910e-05
12:111383057 C T 0.062880 -2.6555e-05
12:111395118 A G 0.046505 5.0344e-05
12:111396762 G A 0.024441 -2.7634e-05
12:111399771 A G 1.108074 9.3404e-07
12:111416870 T C 0.114669 3.7039e-05
12:111421673 T C 0.032260 -3.8970e-05
12:111426615 A C 1.316422 -3.7022e-05
12:111429783 T C 0.068693 -7.0109e-05
12:111438001 G A 0.154891 -3.6129e-06
12:111460000 A G 0.086097 -4.0680e-06
12:111490653 G A 0.125744 5.6675e-06
12:111494063 A G 0.039754 -5.3315e-05
12:111503495 A G 0.035226 2.4773e-05
12:111504033 C T 0.700933 3.3260e-05
12:111515309 T C 0.040942 -3.0426e-05
12:111519644 C T 0.046891 2.2435e-05
12:111522000 C A 0.069440 -3.9241e-05
12:111522026 G T 0.135896 -2.5280e-05
12:111542948 A G 0.053656 7.5608e-05
12:111546165 C T 0.872335 9.4174e-05
12:111553880 G T 0.037135 6.2217e-05
12:111560578 A G 0.038426 1.6219e-05
12:111564633 A G 0.096879 -9.0342e-05
12:111574354 G A 0.074107 7.4793e-06
12:111578993 T C 0.103329 -1.1184e-04
12:111579226 A G 0.051325 -6.5209e-05
12:111586426 G A 0.243263 -1.5014e-05
12:111586962 G A 0.051617 -1.2384e-06
12:111598014 T C 0.047790 3.0607e-06
12:111602684 T C 0.126620 2.8624e-07
12:111606036 G T 0.052786 1.6621e-05
12:111615151 T C 0.038689 -1.2165e-04
12:111616207 G C 0.315487 -4.0168e-05
12:111618333 T C 0.047722 2.8274e-05
12:111631835 G A 0.087158 -9.0462e-05
12:111637151 T C 0.041182 7.3742e-05
12:111644587 G A 0.046314 -9.4099e-06
12:111645043 G A 0.256168 -8.9851e-06
12:111648172 G T 0.214979 -7.1959e-06
12:111664061 G T 0.438329 -1.3639e-05
12:111671573 G A 0.034743 5.7384e-05
12:111674121 C T 0.136763 1.0489e-05
12:111682245 C T 0.022701 6.3080e-05
12:111698457 A G 0.440676 -4.6995e-05
12:111707556 A G 0.326072 -2.9323e-05
12:111711618 A G 0.026492 -7.2929e-06
12:111715197 T C 0.751729 1.6184e-05
12:111716376 T C 1.371674 1.0869e-05
12:111718382 A G 0.046525 -4.2849e-05
12:111724699 C T 0.271757 -5.0608e-05
12:111736078 T C 0.055181 2.3211e-05
12:111738364 G A 0.160451 9.4030e-06
12:111743047 T G 0.166387 -6.1867e-06
12:111753808 C T 0.428137 -6.9983e-05
12:111756438 G A 0.573096 -5.2778e-05
12:111757647 C A 0.316542 -3.5662e-05
12:111766316 C T 0.166650 -2.0972e-05
12:111767419 T C 0.295146 -2.9707e-05
12:111768698 A G 0.027569 3.9123e-05
12:111777482 A G 0.101829 -5.5815e-05
12:111778178 C T 0.474766 -3.6501e-05
12:111785515 A G 0.051007 -2.1912e-05
12:111791185 A G 0.037271 -5.7452e-06
12:111792427 G A 0.405119 -3.5232e-05
12:111797736 G A 0.052101 -1.5985e-05
12:111800258 A G 0.607004 -1.6670e-05
12:111833348 T C 0.425830 -2.6413e-05
12:111863516 A G 0.042224 1.3964e-05
12:111872722 C T 0.118249 4.0352e-05
12:111882600 A G 0.029780 1.3346e-04
12:111884608 C T 1.035755 -3.9553e-03
12:111910219 G A 1.008364 -1.2751e-04
12:111911494 A T 0.047281 -2.6798e-05
12:111923455 A G 0.077700 -1.0841e-04
12:111926901 C T 0.421120 -1.2463e-04
12:111952215 A G 0.089920 -7.6879e-05
12:111953704 A G 0.080206 -1.5861e-05
12:111965658 A C 0.412301 -1.0077e-04
12:111998206 C T 0.049332 -1.5339e-05
12:112007756 T C 1.034321 -9.3227e-05
12:112015380 G A 0.039449 5.8695e-06
12:112056680 C A 0.059034 -8.1649e-06
12:112072424 G A 0.828436 3.5143e-05
12:112080669 C T 0.046768 2.4106e-05
12:112081291 C T 1.956909 1.5386e-05
12:112091244 A G 0.056414 -2.5171e-05
12:112091356 T C 0.153677 -3.3252e-05
12:112102634 A G 0.042354 -1.2926e-05
12:112103148 T C 0.348769 -2.9403e-05
12:112111717 T C 0.029342 3.2152e-05
12:112146555 A C 0.346997 -2.8239e-05
12:112179471 C T 1.320768 -5.8761e-05
12:112182876 T C 0.045093 1.4504e-05
12:112186274 T C 0.094455 2.6743e-06
12:112189001 A G 0.060098 -9.1284e-06
12:112197562 A G 0.029582 1.8503e-05
12:112197597 A G 0.142131 7.0793e-06
12:112204427 G A 0.347974 -2.0550e-05
12:112211833 C T 0.651049 -9.0794e-05
12:112212874 T C 0.020753 -2.5017e-05
12:112230036 A G 0.342579 -2.2051e-05
12:112245637 G T 0.213162 -5.0306e-05
12:112250200 A G 0.156536 1.4803e-05
12:112277084 T C 0.121719 6.6349e-05
12:112277227 T C 0.027962 6.6193e-05
12:112281013 G A 0.349542 -3.1002e-05
12:112327057 G T 0.162787 -4.3904e-05
12:112339573 C T 0.024622 3.9682e-05
12:112341809 C T 0.095811 -7.8701e-06
12:112357085 T C 0.048034 2.0594e-05
12:112357984 T C 0.056794 4.8276e-05
12:112375990 C A 0.346559 -3.3546e-05
12:112380442 T C 0.048384 -1.9575e-05
12:112439664 T C 0.188964 -7.1968e-05
12:112460215 G A 0.035502 3.3600e-06
12:112471090 T G 0.157795 7.6364e-06
12:112471716 C T 0.099768 1.0944e-05
12:112486818 G A 0.854931 4.2090e-05
12:112495114 A C 0.057998 -2.3727e-05
12:112495256 C T 0.116461 5.9878e-05
12:112513361 T C 0.028371 4.1419e-05
12:112521448 A G 0.567994 -5.6690e-05
12:112521849 T G 0.057281 -7.6704e-05
12:112545374 G A 0.119466 1.9629e-05
12:112548562 A G 0.188744 -6.6192e-05
12:112583447 C A 0.053802 -2.0556e-05
12:112590640 G A 0.096269 -4.5758e-06
12:112591686 A G 0.812438 4.2579e-05
12:112601733 A T 0.075460 -4.0485e-05
12:112629713 A G 0.028537 4.3889e-05
12:112633304 A C 0.163099 -3.8769e-05
12:112638486 T G 0.029871 7.9908e-05
12:112641377 G T 0.029455 -3.8666e-05
12:112667675 G T 0.567562 -8.2209e-05
12:112686873 G A 0.087723 -2.9556e-05
12:112687233 A G 0.025953 -3.9801e-05
12:112735497 C T 0.155134 -5.3031e-05
12:112740709 C T 0.163209 -4.7054e-05
12:112766434 C T 0.039945 8.6741e-05
12:112778443 C T 0.095964 -6.8167e-05
12:112820635 G A 0.058131 -3.5380e-05
12:112869780 G A 0.060283 -2.4131e-05
12:112871372 G A 0.848722 3.8681e-05
12:112874179 G A 0.160866 6.5711e-06
12:112890776 G A 0.193580 -5.2877e-05
12:112891203 C G 0.032490 1.1997e-05
12:112893414 C T 0.070157 -1.2750e-05
12:112910219 A G 0.094701 2.8972e-05
12:112917667 G T 0.075065 -4.2992e-05
12:112924706 A G 0.101540 -7.7420e-05
12:112935344 T C 0.162654 -4.4355e-05
12:112942856 A G 0.062367 1.6571e-04
12:112946639 T C 0.023512 5.3650e-05
12:112963146 A G 0.430653 -1.2928e-05
12:112965142 G A 0.189776 -4.5451e-05
12:112990733 A G 0.174410 1.7480e-05
12:112991098 T C 0.056126 -4.3980e-06
12:112992423 A G 0.171259 -3.9456e-06
12:113000685 C A 0.217579 -1.1975e-04
12:113001214 C T 0.430484 -7.3070e-05
12:113024793 G A 0.641578 -4.8399e-05
12:113025901 G A 0.190941 -7.6970e-05
12:113028429 A G 0.055009 9.0292e-06
12:113029356 T C 0.027816 5.0265e-06
12:113030631 A G 0.052980 5.2367e-05
12:113031908 T C 0.058252 4.3557e-05
12:113031957 T C 0.798033 -7.2224e-05
12:113032772 A G 0.062672 -4.8710e-06
12:113043337 T C 0.069586 -1.8492e-05
12:113051062 A G 0.132005 -4.1131e-05
12:113054399 A G 0.392733 1.1357e-05
12:113055215 G T 0.022376 4.7039e-06
12:113068771 C T 1.261595 3.8409e-05
12:113070264 A C 0.042971 2.5489e-05
12:113076475 C T 1.917107 -3.6543e-05
12:113076680 G T 1.651526 3.0535e-06
12:113098733 A G 0.057881 -9.0672e-05
12:113100994 A C 0.636982 -2.1527e-05
12:113112280 G A 1.208374 3.3831e-05
12:113114876 C T 0.077018 5.9329e-06
12:113117790 A G 0.059157 1.2553e-05
12:113121242 C T 0.060306 -7.3827e-05
12:113127059 A G 0.121398 -2.8280e-06
12:113127404 A G 0.537497 -2.0920e-05
12:113128754 T C 0.315016 8.8064e-05
12:113129465 A G 0.053915 2.3556e-05
12:113140041 T C 0.412266 6.0783e-06
12:113156301 C T 0.050530 1.8742e-05
12:113156901 C T 0.338701 1.9037e-05
12:113158038 A G 0.281686 6.7061e-05
12:113158296 C T 0.057550 6.5377e-05
12:113159744 T G 0.093221 -7.8397e-05
12:113160812 C T 0.185456 -5.5913e-05
12:113166569 G A 1.403119 -6.7446e-05
12:113173009 A G 0.280196 -6.0211e-06
12:113173494 A G 0.841153 -9.4993e-05
12:113195914 T C 0.272799 -3.8642e-05
12:113215452 G T 1.574845 -6.2135e-05
12:113218199 T G 1.736568 -4.8844e-05
12:113219606 T C 0.021932 7.0524e-05
12:113220266 G A 0.102718 6.9315e-05
12:113222700 G T 0.199653 6.0143e-06
12:113225207 T C 0.060352 1.2293e-05
12:113229609 C A 0.057310 4.2681e-07
12:113232252 G A 0.102605 9.7295e-05
12:113232964 C T 0.020471 -3.0250e-05
12:113233675 G A 0.092497 1.1714e-05
12:113235279 T C 0.883477 -2.4652e-04
12:113235322 G A 0.027553 1.1790e-04
12:113238026 G A 0.190646 1.2429e-05
12:113238694 A G 0.020961 5.6070e-05
12:113253626 C T 0.049894 4.6061e-05
12:113255442 A C 0.059310 -1.5750e-06
12:113255639 A G 0.165468 -9.3643e-06
12:113257413 A C 0.187163 2.3575e-05
12:113257620 A C 0.023707 6.4000e-07
12:113259208 G A 0.118541 1.5540e-05
12:113259861 T G 0.195862 2.2422e-05
12:113261782 C T 0.039212 -2.4358e-08
12:113263518 C A 0.579568 -3.7709e-05
12:113263553 C A 0.708015 8.2330e-06
12:113263569 G T 0.673432 2.9770e-06
12:113263651 C A 0.133663 -2.1961e-04
12:113266855 C T 0.056603 4.7410e-05
12:113267819 A C 0.352774 -1.2474e-05
12:113269412 G A 0.759165 2.1548e-05
12:113271093 A C 0.661822 -3.7378e-05
12:113273490 G A 0.076593 -4.2598e-05
12:113285073 A G 0.801639 3.7431e-06
12:113288645 T C 0.054100 -4.8413e-06
12:113294169 A G 0.027758 -5.8106e-05
12:113297695 A C 0.129437 2.3059e-05
12:113302754 A G 0.062763 -7.7762e-07
12:113304801 T C 0.044503 -2.1521e-05
12:113315391 A G 0.184557 2.4822e-05
12:113315737 A C 0.244165 -6.2659e-05
12:113316372 A G 0.091667 8.1878e-05
12:113317826 A G 0.082085 -6.1573e-06
12:113319778 A G 0.806891 4.0689e-06
12:113328512 G A 0.778224 -7.9734e-06
12:113335687 A G 0.117603 3.8331e-05
12:113336042 A G 0.050202 2.4323e-05
12:113341598 C T 1.591084 1.3730e-05
12:113346127 A C 0.051747 -9.1429e-06
12:113348661 T C 0.287609 1.9949e-06
12:113348870 A G 1.152826 -4.3652e-05
12:113357193 A G 1.293737 2.8276e-07
12:113357442 A G 1.297928 -2.5564e-06
12:113364126 C T 0.080777 1.5837e-04
12:113366308 T C 0.024096 -3.3612e-04
12:113366882 T C 0.225077 7.9464e-06
12:113369644 T C 1.875090 -2.0420e-05
12:113379390 T C 0.041925 7.6821e-06
12:113379509 A G 0.021996 -5.7823e-05
12:113381956 T C 1.289943 -2.9910e-05
12:113385246 T C 1.054000 -6.6942e-05
12:113386779 G C 0.546166 -1.8578e-05
12:113387500 T C 0.040877 1.1592e-05
12:113402297 T C 0.351596 1.0417e-05
12:113403675 T C 0.032886 9.2128e-05
12:113405152 A G 0.056005 -4.5390e-05
12:113409701 C A 0.029536 -3.9730e-05
12:113412928 T C 0.551440 -3.2542e-05
12:113424003 A G 0.416771 1.8960e-05
12:113425679 C T 1.351986 -5.3492e-05
12:113430836 G T 1.088755 -2.8373e-05
12:113436454 T C 0.261471 -3.6106e-05
12:113436823 G A 0.119382 3.4789e-05
12:113437978 C T 0.163920 2.2529e-05
12:113447103 G A 0.150947 5.7674e-05
12:113448288 G A 1.285376 -7.9085e-05
12:113450032 A G 0.817884 -4.6220e-05
12:113452759 G T 0.074600 -1.8931e-05
12:113459618 T G 0.468190 9.9104e-06
12:113460773 C T 0.028933 -3.9350e-06
12:113465411 T C 0.049683 -1.2617e-04
12:113466145 C T 0.129314 -1.3548e-06
12:113469275 G A 0.763450 -7.6715e-05
12:113478149 T C 0.712306 -5.5665e-05
12:113479434 C A 0.034097 -5.1158e-05
12:113482205 G A 0.428228 3.8022e-05
12:113483865 C G 1.453139 6.0240e-05
12:113496313 T C 0.542362 -1.3189e-05
12:113497945 C T 0.196426 1.1126e-04
12:113498345 A G 0.331242 2.4612e-05
12:113499180 C A 0.165855 1.5588e-04
12:113500128 A G 0.636177 2.5986e-04
12:113503198 T G 0.098320 1.5863e-06
12:113507646 A C 0.033000 7.5703e-08
12:113507983 G T 0.486379 1.5698e-05
12:113508064 A G 0.109025 1.3458e-04
12:113510037 C G 1.321501 -7.5322e-05
12:113512585 C A 0.117551 2.0668e-05
12:113521077 G T 0.129275 3.2646e-05
12:113522774 C T 0.688547 -4.3000e-05
12:113524564 G A 0.261491 1.0329e-03
12:113524987 G C 0.158789 3.0253e-05
12:113526104 C T 1.588792 -4.9351e-05
12:113535755 G A 0.050429 3.2074e-05
12:113536196 A G 1.548811 -4.6594e-05
12:113537126 A G 1.884990 -3.7998e-05
12:113540717 G A 0.312082 2.9952e-05
12:113548243 C T 0.784625 -3.3003e-05
12:113553481 T C 1.550934 -4.5436e-05
12:113554689 A G 0.332498 9.2958e-05
12:113558729 C G 0.098012 -1.5033e-07
12:113562475 G A 0.021613 1.2776e-04
12:113563670 T G 0.034434 9.8220e-06
12:113565637 A G 0.020439 7.3892e-06
12:113565933 A G 0.149587 7.4205e-05
12:113568531 A G 0.149580 -1.0016e-06
12:113569737 T C 0.180474 2.8088e-05
12:113573237 G C 0.090826 1.9691e-05
12:113574274 C T 0.175478 1.0757e-04
12:113574608 A G 0.144975 9.3588e-05
12:113575914 T C 0.030981 -6.4137e-05
12:113586615 C T 0.199471 -2.0612e-05
12:113599866 C T 0.139856 6.9019e-05
12:113606389 A G 0.740168 -2.1136e-06
12:113610489 G C 0.026664 -9.3397e-05
12:113622716 G A 0.038839 -1.8287e-05
12:113629949 T C 1.398199 3.2668e-05
12:113629960 G A 0.043029 8.2449e-05
12:113637884 C T 0.020490 -3.2067e-05
12:113640222 T C 0.204778 4.5195e-05
12:113658847 A G 0.137782 9.8669e-05
12:113659260 C T 0.140307 8.0539e-05
12:113673962 A G 0.090219 1.2130e-05
12:113681915 C T 1.959915 -1.2072e-05
12:113692191 A G 0.081296 -8.3314e-05
12:113700738 G A 0.139924 6.8859e-05
12:113701828 A G 0.038728 1.2379e-05
12:113704943 C G 0.053513 -1.7477e-04
12:113712543 C T 0.056898 3.0850e-06
12:113718521 G A 0.065334 8.3468e-05
12:113724514 T C 0.037112 2.5308e-06
12:113727436 C A 0.242377 -1.2401e-05
12:113728622 T C 0.040650 -7.0832e-05
12:113729210 T C 0.023421 -2.6198e-05
12:113740467 A G 0.216550 6.8132e-05
12:113752090 G A 1.214483 2.4237e-05
12:113752128 T C 0.108411 2.0061e-06
12:113755478 A C 0.118457 1.7826e-04
12:113758166 A G 0.047745 1.0201e-04
12:113767553 A G 0.100768 5.5354e-05
12:113769762 A G 0.265334 7.0242e-05
12:113776598 T C 0.076071 1.3185e-05
12:113777547 G A 0.068937 -2.9644e-05
12:113784359 C T 0.145650 3.6450e-05
12:113787264 G A 0.197705 -1.7258e-05
12:113790796 A C 0.165868 2.9099e-05
12:113793960 C A 0.092601 1.3925e-05
12:113797241 T C 0.165014 -1.1339e-04
12:113806695 A G 0.021390 4.4903e-05
12:113809229 G A 0.094799 1.7371e-05
12:113815478 A G 0.098557 -5.4434e-05
12:113822289 G A 0.138253 -8.1135e-06
12:113825679 T C 0.283130 -3.2921e-07
12:113836715 T C 0.384670 -3.6135e-05
12:113847470 C G 0.037930 8.6636e-05
12:113848323 A G 0.187598 -3.8122e-05
12:113850069 A G 0.065765 4.3606e-05
12:113863514 T A 0.072627 2.8913e-05
12:113866109 G A 0.036563 -2.6769e-05
12:113878391 G T 0.090433 3.6546e-06
12:113883548 G A 0.038728 7.1572e-05
12:113887017 G A 0.042711 -6.5650e-05
12:113894197 T C 0.062059 -1.0630e-05
12:113901232 C T 0.024772 5.3584e-05
12:113901380 A G 0.045395 -6.5482e-05
12:113905453 C T 0.081225 6.5666e-05
12:113906140 A G 0.028910 5.1475e-05
12:113906578 T C 0.392301 -1.4220e-06
12:113907877 C T 0.145322 -1.3041e-05
12:113911365 T G 0.176868 -4.2708e-05
12:113919973 T C 0.042084 -6.4891e-05
12:113928209 C T 0.257583 4.4361e-05
12:113931880 A G 0.029011 8.7505e-05
12:113936372 G A 0.029267 6.9737e-06
12:113937518 T G 0.054623 3.0066e-05
12:113939698 T C 0.214593 -2.0472e-05
12:113941699 G A 0.188189 4.8606e-06
12:113944788 T C 0.063117 5.7141e-05
12:113947170 T C 0.067482 5.3839e-05
12:113948160 G A 0.457914 1.7966e-05
12:113949341 C T 0.318892 -5.0655e-05
12:113949437 T C 0.471828 1.0051e-05
12:113950265 C T 0.254185 1.2382e-05
12:113950794 G A 0.060475 3.8686e-05
12:113955988 C T 0.553693 6.0076e-05
12:113958452 C T 0.721745 2.3971e-05
12:113959199 C T 0.111754 3.1474e-07
12:113962360 A G 0.450676 1.2431e-05
12:113970570 T C 0.020182 1.2485e-05
12:113971256 T G 1.450533 3.0425e-05
12:113976367 T C 0.851838 2.8506e-05
12:113977874 T C 0.041111 1.5136e-05
12:113978701 A G 0.055015 -3.8185e-08
12:113979656 G C 0.102556 2.9791e-05
12:113980152 C A 0.362453 1.0092e-04
12:113985962 C A 0.345413 2.7579e-05
12:113988374 G A 0.182041 4.4757e-07
12:113988522 C T 1.423314 -1.2542e-04
12:113988559 G T 0.465837 6.0757e-05
12:113988614 C G 0.884487 -1.0833e-05
12:113989621 G A 0.902407 9.8125e-05
12:113990558 A G 0.061699 4.0539e-05
12:113990820 A G 0.052640 -7.5884e-05
12:113994344 T C 0.670985 -1.6194e-05
12:113996951 C T 0.814583 2.6637e-05
12:114000478 A G 0.067661 1.5304e-05
12:114003306 A G 0.045405 2.0943e-05
12:114012160 A G 0.023295 8.9791e-06
12:114013021 T C 0.061189 1.3994e-05
12:114022968 T C 0.186290 7.2765e-04
12:114023210 C A 0.047644 1.1751e-05
12:114030511 A G 0.086671 3.1226e-05
12:114036027 G A 1.385410 -3.5824e-05
12:114039833 T G 0.633272 -3.9223e-05
12:114039999 T C 0.075590 -4.8529e-05
12:114040753 G A 0.389562 9.6369e-06
12:114042206 G A 0.545812 -6.1932e-05
12:114047575 C T 0.212396 1.4663e-04
12:114050090 G A 0.033275 -8.8057e-06
12:114054744 T C 0.501891 8.5672e-07
12:114056775 A G 0.080027 3.8284e-05
12:114066344 C T 0.601652 6.8528e-06
12:114067278 A G 0.036817 -6.6317e-06
12:114074125 A G 0.059381 2.0679e-05
12:114075610 G A 1.968062 3.5915e-05
12:114076404 T G 0.223730 -1.0472e-05
12:114080945 A C 0.519882 -6.6470e-05
12:114081511 A G 1.654999 -5.0310e-05
12:114085101 C A 0.282718 2.0222e-05
12:114086648 G A 0.067213 1.1333e-05
12:114088832 T C 0.075431 6.5083e-06
12:114091787 C T 0.156926 1.0408e-04
12:114097186 T C 0.348655 1.6004e-05
12:114100415 T A 1.602980 3.6286e-05
12:114100660 C A 0.299401 6.4058e-05
12:114106177 G A 0.865723 4.9669e-05
12:114112867 T C 0.036362 -9.6924e-05
12:114115655 C G 0.065395 -5.5074e-05
12:114117600 T C 0.337078 1.5439e-05
12:114117839 C T 0.260462 -4.3340e-05
12:114124691 G T 0.537714 2.0405e-05
12:114131621 A G 0.978812 2.6999e-05
12:114132363 T C 0.138766 1.0151e-04
12:114136476 C T 0.901368 3.2083e-05
12:114140251 A G 0.086976 -3.1705e-05
12:114149105 C A 0.387442 5.2778e-05
12:114156827 G C 0.063815 -1.0062e-04
12:114161335 C A 0.501229 5.1820e-06
12:114162999 C T 0.163492 -3.0412e-05
12:114164252 G T 1.875425 -4.0785e-05
12:114165801 A G 0.027397 -9.5477e-06
12:114166291 T C 1.816537 -4.4625e-05
12:114172039 G A 0.381684 1.9897e-05
12:114173469 C G 1.225762 -3.7434e-05
12:114174149 T C 0.236599 3.1744e-05
12:114174774 G T 0.179075 -1.8385e-05
12:114175836 A G 1.053633 -3.2286e-05
12:114177784 A G 0.048456 1.2268e-04
12:114177913 T C 0.969685 -1.4608e-05
12:114183479 C T 0.531349 2.4344e-06
12:114183727 A G 0.031773 5.6983e-06
12:114186198 A C 0.660747 -7.8167e-05
12:114191494 G A 0.278924 1.6084e-05
12:114192179 T C 0.089826 -4.6336e-06
12:114193130 C T 0.051033 -2.9047e-05
12:114195027 T C 0.028923 -5.8560e-05
12:114195647 G A 0.181684 -4.5480e-05
12:114197617 T G 0.033610 -5.8946e-05
12:114198331 T C 0.296717 -1.6856e-05
12:114206076 A G 0.231711 -1.6477e-05
12:114207030 A G 0.058794 -4.3695e-05
12:114207178 C A 1.491254 1.1382e-05
12:114207323 T C 0.035917 3.0904e-05
12:114218360 A G 0.221295 -7.9717e-06
12:114219549 A G 0.057904 5.8029e-05
12:114224735 T C 0.197822 -1.1276e-05
12:114230578 G A 0.501657 3.4971e-06
12:114231929 C T 0.256681 2.0383e-05
12:114233482 G A 0.161285 -1.8105e-04
12:114234900 T G 0.057534 -2.1664e-05
12:114234969 T C 0.321339 -1.4403e-05
12:114237674 T C 0.915247 3.9575e-06
12:114239819 A G 0.200682 1.0154e-05
12:114243345 T C 0.297561 -2.3266e-05
12:114248168 A G 0.227131 3.8902e-05
12:114250678 T C 0.206939 -3.0315e-05
12:114251342 T C 0.720710 1.5516e-05
12:114254860 A G 1.446849 -3.5118e-06
12:114258763 G C 0.259439 -1.5684e-04
12:114259395 C T 1.838741 -3.9794e-05
12:114259725 A C 0.893851 -1.7374e-05
12:114261767 A G 0.087207 1.2173e-04
12:114261795 C T 0.035937 8.0689e-06
12:114262406 A G 0.742995 -3.8712e-06
12:114267707 G A 0.547169 3.0166e-05
12:114268961 C A 0.059874 4.6446e-05
12:114270395 A G 0.088486 7.8551e-05
12:114272754 G T 0.152434 -1.5704e-05
12:114275136 T C 0.038615 8.7426e-05
12:114275242 A C 0.545410 7.4022e-06
12:114277906 A C 0.265879 -3.2178e-05
12:114282496 T C 0.522803 3.2598e-05
12:114290811 C T 0.182762 4.1346e-04
12:114293314 A G 0.143332 -3.5688e-05
12:114293721 C A 0.077311 -4.9468e-05
12:114293816 T C 0.073309 2.1576e-04
12:114298402 A C 0.021432 5.3168e-05
12:114307042 T C 0.309869 -6.0685e-05
12:114344063 G A 0.535435 -2.8333e-05
12:114345009 C A 0.406878 1.5008e-04
12:114347461 A G 0.031091 -4.1655e-05
12:114347691 G A 0.128665 9.7786e-06
12:114355073 C T 1.189513 -2.0291e-05
12:114366318 A G 0.032224 -1.6992e-05
12:114373309 A T 0.051779 -2.2446e-04
12:114374020 C T 0.037031 -3.2958e-04
12:114383659 T C 0.063506 -4.4648e-06
12:114389921 A G 0.060468 1.7705e-05
12:114392755 C G 0.210494 -4.0750e-05
12:114401881 G A 0.635148 3.3458e-06
12:114415990 G A 0.430409 1.2731e-05
12:114420057 A G 0.109216 -6.2774e-05
12:114429025 G A 0.101108 -2.2313e-05
12:114429507 A G 0.445337 -4.8132e-05
12:114439991 A G 0.387319 -9.0631e-06
12:114440012 C T 0.075769 -2.7551e-05
12:114441015 C T 0.521028 -3.1270e-05
12:114442591 T C 0.133809 -4.5588e-05
12:114453605 T C 0.576384 5.5706e-06
12:114453836 A G 1.828008 -6.8257e-05
12:114456249 T C 0.554491 -1.8727e-05
12:114456391 G A 0.084919 -1.0413e-06
12:114457844 C T 1.492364 -8.4044e-05
12:114460602 A G 0.045664 1.0261e-07
12:114462405 T C 0.042558 4.7657e-05
12:114466453 G A 0.059043 3.4050e-05
12:114479926 G A 0.106152 2.5154e-05
12:114491243 T C 0.396598 6.3888e-05
12:114492267 G A 1.068894 -1.9134e-05
12:114500626 T G 0.273529 -4.8180e-04
12:114506316 C T 0.047495 -8.7444e-05
12:114511934 G T 0.054032 4.1063e-05
12:114514334 C T 0.356338 1.3841e-05
12:114515179 A G 0.126179 3.6865e-06
12:114524032 A G 0.030854 -6.2860e-05
12:114525839 G A 1.073753 -9.3220e-06
12:114527677 T C 1.024525 -1.4590e-05
12:114532244 T C 0.271666 -2.9208e-04
12:114538339 T C 0.099914 3.6249e-06
12:114540631 G A 0.517039 -1.5974e-05
12:114545274 A G 0.062523 4.5495e-05
12:114558861 G T 0.091319 4.3951e-05
12:114561854 T G 0.070926 1.2464e-04
12:114579563 C T 0.120382 7.7741e-05
12:114581148 T C 0.024223 -2.1992e-04
12:114584841 C G 0.078742 -3.6284e-05
12:114587592 G A 0.086899 -1.0533e-06
12:114589954 T C 0.020432 4.7749e-05
12:114592172 A G 0.181051 5.2607e-05
12:114606892 A G 0.053159 -3.3724e-05
12:114611320 G A 0.040582 1.4979e-04
12:114615910 A G 0.376864 1.3808e-05
12:114616205 C A 1.333462 -1.3241e-05
12:114617554 A C 1.860611 1.9846e-05
12:114619523 A C 0.269430 -1.3389e-05
12:114624979 A G 0.103715 -3.2321e-05
12:114629565 C A 0.497606 -6.9016e-05
12:114643005 G A 1.261877 1.4745e-06
12:114645639 A G 0.825989 -8.6534e-06
12:114652900 A G 0.117613 -1.2077e-04
12:114656370 G T 0.333196 -2.4145e-05
12:114666256 T C 0.022399 7.9294e-05
12:114666617 A G 0.107928 -1.2575e-05
12:114673421 A G 1.067080 -3.5106e-05
12:114673774 C T 0.957844 -1.3615e-05
12:114677491 T G 0.862172 -2.8043e-06
12:114679342 G T 0.354264 -1.1782e-05
12:114682652 A G 0.130729 -9.9537e-06
12:114683214 T C 0.384657 6.7288e-06
12:114685571 G A 1.031805 -4.0737e-05
12:114689779 C T 0.250575 6.7554e-05
12:114690286 G A 0.274432 8.1332e-05
12:114693131 G A 1.345692 -1.8071e-05
12:114701311 C T 0.469053 1.8068e-06
12:114701878 A C 0.313527 -4.1124e-05
12:114702099 A C 1.631688 -5.6973e-05
12:114706209 A G 0.787689 -1.8756e-05
12:114710762 G A 0.086999 -2.7247e-05
12:114715122 C T 0.040328 -1.1991e-04
12:114721790 A G 0.025943 5.3714e-06
12:114722082 C T 0.046573 6.4637e-05
12:114725047 C T 0.300992 -4.9506e-05
12:114730339 G A 0.943112 2.0072e-05
12:114732966 G A 1.243574 -4.0332e-06
12:114733461 T C 0.048180 4.4260e-05
12:114751549 A G 0.263737 -1.5761e-05
12:114752500 A G 0.615398 -1.3861e-05
12:114754531 A C 0.471777 5.4175e-06
12:114757807 A C 0.116029 -2.0134e-05
12:114759529 G C 0.036414 4.1029e-05
12:114760963 T C 0.162865 -3.2282e-05
12:114790963 C T 0.034230 4.9878e-05
12:114791319 C T 0.057291 5.5162e-05
12:114791528 G A 1.679336 4.1765e-05
12:114793240 T C 1.469508 1.4906e-05
12:114795443 A G 1.628605 1.2479e-05
12:114801610 C T 0.539960 1.5339e-05
12:114802138 G A 1.506104 1.1331e-05
12:114803954 A G 0.023743 -2.3494e-04
12:114805625 T C 0.049881 -2.8616e-05
12:114807388 A G 0.139113 1.0044e-05
12:114808338 G A 0.162086 1.8617e-07
12:114810656 G A 0.272478 -5.9436e-05
12:114816360 T C 0.823201 4.1746e-06
12:114818253 T C 0.047125 1.3948e-04
12:114822719 C T 0.072783 -5.7757e-05
12:114823098 T C 0.089294 1.7658e-05
12:114828614 A G 0.057619 3.2792e-05
12:114828682 A G 0.560097 -1.1564e-05
12:114828935 T G 1.255142 -9.0264e-06
12:114830762 A G 0.059459 -6.4306e-05
12:114833505 C T 0.317181 2.7012e-06
12:114837761 A G 1.172466 -2.4808e-05
12:114838239 A C 0.153430 8.4141e-06
12:114838991 G A 0.083559 -5.4971e-05
12:114839931 G T 0.101803 -1.2045e-05
12:114839956 A C 0.068456 -3.3626e-05
12:114847842 A C 0.262838 5.4968e-05
12:114849237 A G 0.320716 -8.8010e-05
12:114850094 T C 1.002051 6.3958e-05
12:114850470 T C 0.067606 1.1242e-04
12:114852435 T C 0.048686 1.5817e-05
12:114852508 A C 0.226904 7.4942e-07
12:114853959 A G 0.082384 5.6789e-05
12:114859194 G A 1.682887 9.0788e-05
12:114863859 C A 0.108346 -8.9707e-06
12:114868138 G A 1.092858 1.4785e-04
12:114870951 A G 1.965790 -6.7430e-06
12:114871691 A G 0.179536 1.4454e-04
12:114876233 T C 0.034327 5.1253e-05
12:114877715 G A 0.104481 -8.0903e-06
12:114878929 T G 0.083033 2.3588e-05
12:114881406 G A 0.902300 4.2604e-05
12:114882081 G T 0.241672 -1.7340e-04
12:114883444 G C 0.032406 -7.2247e-05
12:114883480 C A 0.089417 5.0500e-05
12:114886846 G A 0.040465 -1.5543e-05
12:114887730 C T 0.154011 -7.7226e-06
12:114889271 C T 0.320813 9.6847e-05
12:114895796 T C 0.214151 -1.0148e-05
12:114906528 C A 0.208835 2.0812e-06
12:114913348 G A 0.039059 -1.3526e-04
12:114915311 T C 0.148500 2.8556e-05
12:114930407 G A 0.413356 3.0486e-06
12:114931632 A C 0.020043 -1.1645e-04
12:114935759 G A 0.064133 2.6191e-05
12:114939288 G A 0.497934 1.9681e-05
12:114940162 G T 0.043396 -5.2868e-05
12:114941551 C A 1.835002 1.5171e-05
12:114944003 C T 0.255911 -2.3379e-06
12:114944194 T C 0.031627 -8.1235e-05
12:114948645 T C 0.035337 8.4294e-05
12:114966516 T C 0.029303 4.0716e-05
12:114966857 A G 0.490881 3.3043e-05
12:114969477 T G 0.089031 -3.9962e-05
12:114971099 A G 0.176760 7.1092e-06
12:114978827 T C 0.040650 -4.2814e-05
12:114982987 G C 0.217047 5.8046e-05
12:114984823 T C 0.213022 -2.5344e-05
12:114993508 A G 0.063578 2.0501e-05
12:114995163 A G 0.095662 -1.7185e-05
12:114997973 G A 1.818202 1.7044e-04
12:115009956 A G 0.233980 2.7655e-05
12:115010814 G A 1.085438 2.6485e-05
12:115011928 G A 0.050825 1.4966e-05
12:115017647 A G 0.217952 -1.0108e-05
12:115018803 C T 0.102988 3.5386e-05
12:115021467 C T 1.086791 2.2144e-05
12:115025105 G T 0.259686 2.9975e-06
12:115025339 T C 0.206660 2.0739e-05
12:115026541 T C 0.208939 8.8793e-05
12:115034750 C T 1.009825 -4.1666e-06
12:115037874 A G 0.192321 2.6818e-05
12:115039967 A C 0.145484 1.9097e-05
12:115041017 A G 1.737996 -1.7713e-05
12:115043455 G T 0.056330 -2.2457e-04
12:115048567 T C 0.115951 1.1911e-05
12:115051894 C T 0.141116 9.3571e-05
12:115054217 A G 0.201749 7.3667e-05
12:115059703 T C 0.406579 -5.7345e-05
12:115060246 C T 0.864798 -7.1455e-06
12:115068781 A G 0.067155 2.7237e-05
12:115073923 A C 0.775157 1.9594e-05
12:115074567 A G 0.312641 1.1254e-05
12:115082017 G C 0.102511 -5.4042e-05
12:115082133 G A 0.920177 1.8304e-05
12:115084556 A G 0.104666 -1.9576e-04
12:115084799 C T 0.231373 -2.1282e-05
12:115085010 C T 1.151210 5.7654e-06
12:115086182 A G 0.176546 4.2310e-05
12:115087616 T G 0.045191 2.4505e-06
12:115087795 C T 0.089119 3.6413e-05
12:115088212 A G 0.151340 1.6033e-05
12:115090533 T C 0.480913 1.5681e-05
12:115094260 G A 0.899073 -5.6124e-05
12:115096959 T C 0.023528 5.8559e-06
12:115099204 A G 0.175527 -9.8747e-06
12:115101847 C T 0.023330 -2.0085e-06
12:115102961 G A 0.349282 -1.5522e-05
12:115103643 G A 0.147123 4.9980e-05
12:115105919 A G 0.076204 9.3537e-07
12:115107376 C T 1.542268 1.0419e-05
12:115108136 C T 0.514585 -1.9291e-05
12:115111318 C T 1.003557 5.6469e-05
12:115114691 C T 0.094335 -3.8755e-05
12:115121203 G A 0.286879 2.1574e-04
12:115121732 G A 0.027378 7.3990e-06
12:115125443 A G 0.081157 -3.3679e-05
12:115128810 T C 0.056973 6.7058e-05
12:115129176 C T 0.556335 -4.8630e-05
12:115133341 A G 0.161194 -2.5282e-05
12:115133612 G A 0.897321 2.8951e-05
12:115135439 A G 0.136124 -6.0012e-05
12:115138509 C G 0.067700 9.7184e-05
12:115138644 A G 1.771960 5.1976e-05
12:115140834 C T 0.600552 -5.1328e-05
12:115147536 T C 0.360080 1.9293e-04
12:115149340 G A 0.724595 -4.0279e-05
12:115155581 C T 0.049404 1.4395e-04
12:115156523 G A 0.851867 -8.6069e-06
12:115159060 A G 0.084549 -1.7996e-05
12:115170585 A G 0.057495 2.2441e-05
12:115170625 A C 0.231172 2.1815e-05
12:115176820 A G 0.088427 2.1779e-05
12:115178542 A G 0.058722 7.7294e-05
12:115187724 C A 1.395829 3.9915e-05
12:115188240 A C 0.722034 6.0471e-06
12:115189361 T C 0.635879 1.7715e-05
12:115190655 C T 0.282598 1.1462e-04
12:115191422 G A 0.089096 1.7194e-05
12:115195891 A T 0.637871 1.5381e-05
12:115198492 C G 1.213489 -1.7940e-05
12:115198520 A G 0.295363 -4.5302e-06
12:115206320 G A 1.134004 9.5281e-06
12:115208179 C T 1.135377 -6.2047e-06
12:115212900 C T 0.420010 -5.9686e-05
12:115218522 T G 0.578744 -2.5031e-05
12:115231908 C G 0.350428 -1.5235e-04
12:115242841 T C 0.196225 2.2845e-05
12:115247941 T C 0.286791 -1.0187e-04
12:115248023 T C 0.026787 -4.0937e-06
12:115250436 A G 0.904669 -7.5501e-05
12:115253109 T C 0.219066 1.9551e-04
12:115255818 G T 0.152505 4.3415e-05
12:115255966 A G 0.086165 9.3724e-05
12:115261949 T C 0.028504 2.0171e-05
12:115262783 T C 1.661828 -6.6970e-05
12:115268728 G A 0.055259 -3.9677e-05
12:115269126 C T 0.707126 -3.2308e-05
12:115270757 G A 0.230913 -4.7102e-05
12:115276335 T C 0.100057 -3.6503e-05
12:115284808 C T 0.617459 -2.2173e-05
12:115285973 C T 0.430286 -1.5443e-05
12:115287875 A G 0.383911 7.8707e-06
12:115288888 C T 0.173096 -4.4684e-05
12:115289951 T C 0.081397 3.1511e-05
12:115293579 A G 0.551171 6.8411e-06
12:115293730 G A 0.026505 1.3696e-05
12:115307567 A G 0.033324 1.6461e-05
12:115308259 C T 0.103682 5.6684e-05
12:115309811 T C 0.046398 1.7008e-05
12:115328173 A G 0.029835 2.3072e-06
12:115331416 C T 0.073172 1.3430e-04
12:115332605 T C 0.055697 1.7482e-05
12:115334439 G A 0.072754 -1.6031e-05
12:115334968 G T 1.629202 5.7282e-06
12:115335636 T C 0.146322 -5.4316e-05
12:115341521 G A 0.598929 -4.6299e-06
12:115346424 T C 1.412376 -3.4368e-05
12:115352731 A G 0.697937 -6.1518e-05
12:115364697 A G 0.054788 4.3825e-05
12:115370347 G A 0.603356 -1.6479e-04
12:115376627 A G 0.163998 -1.1841e-04
12:115380393 T C 0.653652 -1.2409e-04
12:115381740 A G 0.540739 2.6906e-05
12:115381803 T C 1.937737 3.8986e-06
12:115383743 C G 0.286993 6.0397e-05
12:115385431 T C 0.055051 4.0875e-05
12:115387796 C T 0.607215 -1.4269e-04
12:115392304 C T 0.041818 1.1866e-05
12:115396546 T C 0.618361 -1.0645e-04
12:115401148 C T 0.168562 -1.0424e-07
12:115412128 A C 0.304026 -2.2401e-05
12:115412447 C T 0.094659 -3.0970e-05
12:115417863 A G 0.041020 1.5453e-05
12:115418311 G A 0.099823 4.0767e-06
12:115423589 C T 0.049894 3.0417e-04
12:115425366 T G 0.033675 6.2737e-05
12:115429238 A G 1.354644 -3.6066e-03
12:115432175 G A 0.231753 6.2261e-06
12:115433365 T C 0.051345 3.7051e-05
12:115437252 G T 1.366757 -1.1539e-04
12:115439928 C G 0.497278 -5.6010e-05
12:115440704 G A 0.082189 -2.7330e-05
12:115441050 A G 0.096740 -3.3436e-05
12:115443911 T G 0.243185 -4.7190e-06
12:115445788 A G 1.003184 -3.5128e-05
12:115446306 T C 0.788121 3.0572e-06
12:115450094 A G 0.134890 -8.6368e-05
12:115450336 T G 0.038228 1.5176e-04
12:115450682 C T 0.134929 1.6341e-05
12:115450710 T C 1.630763 -2.3489e-05
12:115450821 T C 0.040669 -6.0902e-05
12:115451003 A G 0.074243 1.0959e-04
12:115454584 G A 0.317710 2.7319e-07
12:115456459 A G 0.278249 -4.5249e-05
12:115458999 G A 0.851721 5.0528e-06
12:115460103 T G 0.121748 -5.6237e-05
12:115460631 T C 0.068138 -8.6035e-05
12:115471786 T C 0.262870 1.1299e-04
12:115472490 G A 1.264594 2.0044e-04
12:115473282 G C 0.053928 2.5466e-05
12:115480261 G A 0.094562 -4.0434e-05
12:115482580 G A 0.093494 5.7250e-05
12:115482975 T C 0.027696 -7.2761e-06
12:115483456 T C 0.022451 -4.9370e-06
12:115486907 T G 0.316224 1.2518e-04
12:115487058 A G 0.246943 2.5182e-05
12:115490183 A C 0.316649 2.6799e-05
12:115493337 G A 0.190730 1.8723e-05
12:115495279 A G 0.461143 -9.3750e-06
12:115495432 A G 0.172745 -4.1796e-05
12:115502718 G A 1.256431 3.7462e-06
12:115511466 G C 0.243045 2.1792e-05
12:115519786 C T 0.075691 7.2669e-06
12:115524044 G A 0.133569 8.2788e-06
12:115526267 G T 0.239364 1.1727e-05
12:115530997 T G 0.154313 -2.1535e-05
12:115531552 G A 0.373878 1.7247e-05
12:115531904 T C 0.239274 1.0625e-05
12:115533823 T C 1.739197 -6.9651e-05
12:115534005 G A 0.618264 8.0346e-06
12:115535842 G A 0.072792 2.3008e-07
12:115540301 G A 0.127055 2.0422e-05
12:115541637 G T 1.243532 1.1376e-03
12:115550444 T C 0.407520 9.7597e-05
12:115551934 A G 0.311910 -1.6225e-05
12:115552437 G A 0.764784 -3.4417e-03
12:115553545 G T 1.489885 1.4225e-05
12:115555749 T C 0.561960 -3.1509e-05
12:115555864 T C 0.118817 1.0283e-04
12:115558664 T C 0.157912 1.2830e-05
12:115559537 C A 0.553177 -2.1537e-07
12:115560137 T G 0.488999 -6.5863e-07
12:115561195 T C 0.042432 -3.1433e-06
12:115565650 G T 0.375228 3.5850e-05
12:115568503 C A 0.146198 -3.8812e-05
12:115570046 A G 1.170993 4.2845e-05
12:115572240 G T 0.601944 5.1552e-05
12:115576365 T C 0.220958 -2.4959e-04
12:115577884 C T 0.025187 1.2541e-04
12:115578438 C A 0.436950 1.4528e-04
12:115579131 G A 0.745079 8.2059e-05
12:115583564 T C 0.057791 -1.2142e-04
12:115583816 A G 1.161402 -1.9588e-05
12:115583848 T C 0.032847 6.2122e-05
12:115584153 G A 0.123955 -3.6730e-05
12:115585792 A G 0.048829 7.5745e-06
12:115587315 C T 1.874967 -4.6378e-06
12:115593417 G A 0.853883 1.4270e-04
12:115596064 A G 0.291306 2.9770e-05
12:115596547 C T 0.030179 2.6375e-05
12:115598328 T G 0.093195 -5.3520e-05
12:115600165 A C 0.219776 2.8421e-05
12:115600290 A C 0.298489 1.6072e-04
12:115602247 T C 0.871523 5.6995e-05
12:115602410 C G 0.047605 2.2377e-04
12:115607581 T C 1.166176 5.7971e-05
12:115608730 A G 1.941554 -4.1883e-06
12:115610390 C T 0.054490 3.0128e-04
12:115613808 A G 1.079463 -8.2056e-06
12:115616511 G T 0.137834 1.0191e-04
12:115619718 A G 0.022743 -1.6669e-05
12:115622352 C A 0.034080 -5.1809e-05
12:115629903 C T 1.551233 5.6331e-05
12:115630187 C G 0.124621 8.2712e-05
12:115630361 G A 0.145452 5.2669e-05
12:115632404 C A 0.028462 -6.1686e-06
12:115636517 C G 0.063996 -1.8052e-04
12:115640922 C T 0.195251 3.2523e-05
12:115659019 T G 1.303150 -1.4869e-05
12:115663287 T C 0.045648 1.1334e-06
12:115664173 C T 0.036122 -2.7973e-05
12:115667118 T C 0.981438 4.3258e-05
12:115668688 T G 0.926545 1.0047e-05
12:115672282 C T 0.225200 -4.6860e-05
12:115672400 T C 1.964352 5.1995e-05
12:115674816 T C 0.027294 -1.0867e-05
12:115677474 A G 0.037836 5.2635e-06
12:115678310 G A 0.147682 -3.1998e-05
12:115683169 T C 0.187004 -1.0016e-05
12:115684394 A G 0.093364 4.4008e-05
12:115685448 T C 0.040994 7.6436e-05
12:115687019 C T 0.687330 -2.2665e-05
12:115691864 G A 0.315442 -1.2195e-05
12:115695999 C G 0.027550 -3.6706e-05
12:115699635 C A 0.495730 5.1383e-05
12:115699986 T C 0.060679 4.1302e-05
12:115705832 C T 0.882150 -3.0362e-05
12:115706587 A G 0.077087 -8.7994e-05
12:115714470 A G 1.388497 4.0408e-05
12:115716844 A G 1.306386 5.0213e-05
12:115717734 C T 0.165640 -5.0151e-05
12:115719057 A G 0.079897 -2.6158e-05
12:115729549 A C 0.036505 8.9066e-05
12:115729664 G A 1.093744 1.3191e-04
12:115738873 T C 0.049738 1.5005e-04
12:115739146 C T 0.401672 -1.1703e-05
12:115749621 A G 0.028511 1.1737e-04
12:115751720 A G 0.104724 1.5435e-05
12:115759264 G T 0.426245 -1.3430e-05
12:115764857 G C 0.169789 -4.3239e-05
12:115770585 A G 0.063179 -3.4526e-04
12:115773462 C G 0.613944 -4.5738e-05
12:115774398 G T 0.185787 -8.6854e-06
12:115777669 C T 0.052516 -4.0447e-05
12:115780523 C T 0.088641 1.7717e-06
12:115787973 G A 0.597491 -3.0090e-05
12:115791905 T C 0.216719 -1.3301e-04
12:115792934 C T 0.571282 2.0132e-05
12:115793837 C T 0.039485 -3.1603e-05
12:115796086 G A 0.024246 1.4348e-04
12:115796577 G A 0.388335 -4.0987e-05
12:115810102 C T 0.174200 3.5165e-05
12:115814864 C A 0.716675 1.1910e-07
12:115824875 T C 0.327850 -6.0057e-06
12:115825892 A C 0.064779 9.4520e-05
12:115826915 C T 0.801233 -7.8360e-06
12:115827511 A G 1.940661 9.9653e-06
12:115828256 T C 0.721514 1.5049e-06
12:115832213 A C 0.103163 3.3454e-06
12:115835044 T C 0.074152 1.2624e-05
12:115835520 T C 0.165553 2.4365e-05
12:115837861 G A 0.865908 2.9403e-05
12:115839617 C T 0.327178 3.1015e-05
12:115839760 A G 0.827696 7.3787e-05
12:115843295 A C 0.164037 -3.4241e-05
12:115851961 A C 0.025161 -1.3688e-05
12:115855519 T C 0.030390 -6.3912e-06
12:115857463 C T 0.991892 4.2970e-05
12:115859196 C T 0.500093 9.4061e-06
12:115866041 T C 0.150807 4.0024e-05
12:115867550 C T 0.224051 -2.2574e-05
12:115868743 G A 0.983414 1.6305e-05
12:115873799 T C 0.085347 3.4287e-05
12:115874877 T C 0.138253 -2.6247e-05
12:115875547 T C 0.125052 -4.7420e-06
12:115880793 T C 0.053117 1.8536e-06
12:115884454 T C 0.976092 1.5070e-05
12:115888330 C T 0.043467 1.8573e-05
12:115891403 T C 1.166822 2.6990e-05
12:115893524 T C 0.074857 7.3938e-05
12:115893697 A G 0.069644 -1.1528e-05
12:115902496 G A 0.024996 6.1405e-05
12:115903124 A G 0.022506 3.8204e-05
12:115912825 A G 0.102770 1.0079e-04
12:115919673 T C 0.020156 -6.1689e-06
12:115921838 G A 0.095646 -1.5161e-05
12:115924093 T C 1.014814 1.4602e-04
12:115924422 C T 0.133852 1.9939e-05
12:115929003 T C 0.107931 6.2151e-05
12:115934855 A G 0.038141 -9.0291e-05
12:115939222 C T 0.075645 5.9455e-05
12:115941263 T C 0.685013 -5.4527e-05
12:115942120 A G 0.114822 -1.1329e-05
12:115942314 C T 0.072757 -3.9411e-06
12:115951238 A C 1.423499 1.6632e-04
12:115951410 G C 0.267554 -1.6664e-05
12:115952827 A C 0.197559 -2.2478e-05
12:115970956 T C 1.358516 6.0111e-05
12:115986702 T C 0.039942 6.3494e-05
12:115991363 T C 0.987030 4.1595e-05
12:115992471 T G 0.120278 -5.2048e-05
12:115997276 G T 0.936627 -8.1554e-05
12:116002390 G T 0.157747 -6.2712e-05
12:116003671 C T 0.334192 -1.7545e-05
12:116007906 T C 0.033996 1.1650e-05
12:116010627 G C 0.029598 -8.7452e-05
12:116011136 T G 0.137669 -2.3126e-05
12:116013947 A G 0.049702 3.1109e-05
12:116015145 T C 1.525195 -1.3020e-03
12:116016998 A G 1.845707 -3.2354e-05
12:116018047 A G 0.138431 3.1753e-06
12:116018801 A G 0.982515 -4.9350e-05
12:116022506 C T 0.224090 -4.4212e-06
12:116025761 G A 0.059115 -1.7412e-06
12:116030445 A G 0.121599 -3.4903e-05
12:116033967 C T 0.064986 8.4172e-06
12:116036845 T C 0.231334 9.0178e-07
12:116040004 T C 0.030851 1.1522e-04
12:116046742 A G 0.101693 -2.9272e-05
12:116048496 A C 0.546335 1.0589e-04
12:116051120 A G 0.917694 3.3850e-05
12:116059853 A G 0.693302 4.1332e-06
12:116063025 C G 1.681816 3.2608e-04
12:116079148 C T 0.746666 6.5863e-05
12:116082123 T C 0.096422 -4.0019e-05
12:116085789 T C 0.213811 -2.2237e-04
12:116095198 T C 1.695052 2.5149e-04
12:116101728 G T 0.271991 -3.6187e-05
12:116104046 A G 0.025239 -1.3464e-04
12:116108892 T C 0.042532 -2.2676e-05
12:116109941 C T 0.143459 4.2235e-05
12:116116243 G T 0.207199 9.2629e-05
12:116120953 C T 0.706902 8.7296e-06
12:116121381 G A 0.157260 1.3309e-04
12:116130025 G A 0.108045 9.1309e-06
12:116131387 G A 0.701031 -4.5825e-06
12:116133039 T C 0.055431 2.1355e-05
12:116135929 A G 0.610782 3.1215e-05
12:116139037 G T 0.026904 -1.7127e-04
12:116139488 T C 1.473692 1.7845e-05
12:116143825 T C 0.108979 -5.3105e-06
12:116146877 C T 0.069595 2.4363e-05
12:116157248 A G 0.361853 -6.8360e-06
12:116159774 A G 0.438118 -2.0103e-05
12:116160578 C T 0.316165 -2.0042e-05
12:116168834 T C 1.023610 2.8183e-05
12:116173951 A G 0.163109 -8.4715e-06
12:116176626 T A 0.189308 -2.2139e-05
12:116181944 T A 0.941242 4.3343e-05
12:116185193 C T 0.889859 7.0032e-06
12:116186089 C T 0.038478 -3.5227e-05
12:116186719 T G 0.049290 1.7109e-05
12:116187660 A G 0.344452 -7.6744e-05
12:116188095 C T 1.434830 -4.6488e-05
12:116188734 C T 0.089839 4.0673e-06
12:116189632 T C 0.081056 6.6949e-05
12:116192880 G A 0.608348 7.4362e-06
12:116193905 C T 0.056947 6.1912e-06
12:116194130 C T 0.577377 -1.3849e-05
12:116195781 A G 1.903004 -2.5926e-05
12:116200202 G T 0.414145 5.0283e-05
12:116202614 C G 0.366475 -4.8084e-05
12:116205363 T C 0.116529 3.8533e-05
12:116206962 C T 0.200750 -2.8983e-05
12:116213721 C G 0.184933 -1.7854e-05
12:116216911 C A 0.073825 -5.7006e-05
12:116227378 C T 1.553777 -1.9517e-05
12:116229527 T C 0.469790 -3.3719e-04
12:116231284 A G 0.275405 9.2339e-05
12:116233671 C T 0.033925 -1.5726e-05
12:116233845 T G 1.815589 -1.1730e-04
12:116234963 C T 0.255265 -2.6534e-06
12:116236563 A G 0.725792 8.7190e-06
12:116243015 T C 0.057856 3.7637e-05
12:116245458 T C 0.055525 -7.4261e-05
12:116246488 A G 0.054538 4.1537e-05
12:116250776 C A 0.136094 5.6534e-05
12:116253483 G A 1.120119 -1.1361e-05
12:116254530 C T 0.034519 2.2184e-04
12:116256266 T C 0.060806 -3.9823e-05
12:116256773 A G 0.383810 -7.6462e-05
12:116260178 A G 0.188192 2.5573e-05
12:116260563 G A 0.427800 3.2399e-05
12:116261411 T C 0.070232 -7.3134e-05
12:116272557 C T 0.841870 -1.9379e-05
12:116273634 G A 0.048261 -2.5398e-05
12:116276273 G A 0.569068 -8.1141e-05
12:116278014 C T 0.579114 2.7857e-05
12:116282606 T C 0.095055 7.9144e-05
12:116288676 C T 0.135212 -4.7092e-05
12:116291223 T C 0.583456 1.4214e-04
12:116298613 T C 0.240627 3.4859e-06
12:116299468 T C 0.251887 1.5064e-04
12:116299906 T C 0.023551 -1.3411e-04
12:116302739 T C 0.042321 -5.9565e-05
12:116313426 G A 0.326409 2.5807e-04
12:116315625 G A 0.164401 -5.9785e-06
12:116319707 C T 0.066408 -9.4761e-06
12:116321319 T C 0.034928 2.0123e-05
12:116328176 G A 0.525643 -1.1383e-05
12:116329082 C A 0.042260 1.3238e-04
12:116336346 T C 0.049631 4.6770e-05
12:116339281 C T 0.044233 -6.2159e-05
12:116345510 G A 0.157516 -9.0359e-05
12:116347460 A G 0.878956 -6.6921e-06
12:116349471 C T 0.047534 -6.2543e-05
12:116352101 A G 0.237641 -3.1638e-05
12:116352646 G A 0.463211 -7.8052e-05
12:116362694 G A 0.413785 6.7960e-05
12:116363779 A G 0.827066 1.1967e-05
12:116368205 T C 0.672773 -9.5874e-06
12:116369920 G A 0.033441 -2.0365e-05
12:116376552 T G 0.092864 -3.3685e-05
12:116376670 T G 0.039381 9.9486e-06
12:116378112 C T 0.284146 -6.3547e-05
12:116378752 C T 0.970581 -3.2755e-05
12:116380552 T C 0.077070 -2.1010e-05
12:116381497 A G 0.074935 -2.6190e-05
12:116381857 T C 0.840374 -4.3142e-05
12:116384243 G A 0.043762 -1.4949e-05
12:116385089 C T 0.335432 3.8211e-05
12:116387630 G A 1.838345 -8.9777e-05
12:116393174 G A 0.463435 -1.6697e-05
12:116411479 C T 0.065032 -3.2328e-05
12:116431515 G A 0.086116 -1.0434e-05
12:116432375 C T 0.041406 8.5974e-05
12:116468583 C T 0.039634 -1.0835e-04
12:116494729 T C 0.098528 7.6856e-06
12:116495255 G A 0.352430 -3.6434e-05
12:116503797 G A 0.057460 3.3035e-05
12:116509563 A G 0.202158 -4.7362e-06
12:116511157 T C 0.065275 -2.3734e-05
12:116521864 T C 0.038190 -2.0679e-04
12:116523305 T C 0.787406 -1.7400e-05
12:116523880 C A 0.328408 7.5589e-06
12:116543061 G A 0.031305 9.1014e-05
12:116548136 T C 0.181963 -4.2214e-05
12:116553831 A G 0.053380 6.5199e-05
12:116557232 A G 0.030468 9.4739e-07
12:116579438 G C 0.057839 -1.5869e-05
12:116586622 C T 0.039173 1.1905e-04
12:116602950 G A 0.060786 6.7991e-05
12:116605474 A G 0.159730 5.6293e-05
12:116611242 C T 0.038005 8.0936e-06
12:116613232 A G 0.078700 8.6442e-05
12:116617887 G A 0.406261 -3.7014e-05
12:116645520 T C 0.043539 7.4612e-06
12:116653594 T C 0.238592 1.1831e-05
12:116656019 A G 0.142586 5.4990e-05
12:116682278 C A 0.086529 5.6950e-05
12:116686734 C T 0.046466 -2.1385e-04
12:116702506 C T 0.227527 2.1129e-05
12:116720372 T C 0.051069 3.0350e-05
12:116724377 A C 0.044327 1.7000e-05
12:116728248 G A 0.287051 -4.5046e-05
12:116734114 C A 0.034353 1.1887e-05
12:116735252 T C 0.083033 -1.5455e-04
12:116738271 A G 0.191266 1.0406e-05
12:116741957 C T 0.022714 6.3166e-05
12:116745429 T G 0.129389 -1.4617e-05
12:116746766 G A 0.291001 -4.1297e-05
12:116755479 G T 0.419468 2.2429e-05
12:116756520 A G 0.256350 -3.9878e-04
12:116757305 G C 1.226300 -6.6991e-05
12:116761451 A C 1.209792 -9.0103e-05
12:116767240 A G 0.190876 -1.0392e-06
12:116768049 T C 0.467820 -2.0765e-05
12:116769903 G A 0.159360 -3.3582e-06
12:116771525 G A 0.041809 1.6698e-04
12:116771699 A G 0.081689 -8.9926e-05
12:116775148 A G 0.076992 4.3019e-05
12:116778480 A G 0.320745 7.6308e-06
12:116778535 T C 0.155520 -2.1458e-04
12:116782366 G A 0.161255 -2.7327e-05
12:116783497 C G 0.061682 1.2149e-04
12:116783791 C T 0.076450 -5.1655e-05
12:116784611 C T 0.658070 -7.4990e-05
12:116785411 C T 0.330590 2.6681e-05
12:116785908 G A 0.278206 2.5791e-05
12:116787154 A G 0.049543 -4.1321e-06
12:116787235 C A 0.278096 5.3356e-05
12:116788262 G A 0.170282 5.9597e-05
12:116788866 C G 0.171869 -4.3598e-05
12:116791034 T C 0.919924 1.3511e-05
12:116791123 A G 0.043938 8.9054e-05
12:116792177 C A 0.199974 -5.1116e-05
12:116794512 G T 0.096272 -1.0853e-04
12:116801008 G A 1.045350 -3.1143e-05
12:116803557 C G 0.252922 7.3426e-05
12:116804002 G A 0.276723 -2.7724e-05
12:116804567 G A 0.094094 8.9963e-06
12:116806469 C T 0.640319 9.1968e-06
12:116808862 T C 0.287106 6.5442e-06
12:116811921 T C 0.494237 3.0669e-05
12:116812087 G A 0.128636 1.3170e-05
12:116814725 C T 0.122540 1.4536e-04
12:116815425 T C 0.801798 -5.3390e-05
12:116819291 A G 1.189360 -3.0573e-05
12:116837404 C T 0.967578 -2.9618e-05
12:116837633 A G 0.115117 -1.1703e-05
12:116838755 T C 0.187796 -9.3657e-05
12:116838806 G T 0.288255 -4.5581e-05
12:116840200 G T 1.074772 -4.0635e-05
12:116848594 A G 0.581902 -1.4537e-04
12:116850480 T C 0.058469 1.2706e-06
12:116856430 A G 1.582840 -9.2755e-05
12:116856585 T C 0.137286 -5.5941e-05
12:116861864 A G 0.030883 -5.7461e-05
12:116863241 A G 1.154524 -2.6009e-05
12:116869762 T A 0.193184 4.2504e-05
12:116872744 G T 0.190078 -6.9862e-05
12:116875125 A G 0.956591 4.0524e-05
12:116875836 A G 0.051010 6.9446e-05
12:116876272 T C 1.847411 -2.5507e-05
12:116876313 G A 0.046025 5.1497e-05
12:116876751 C T 0.561574 -2.6397e-05
12:116877993 A G 0.222104 8.1525e-05
12:116878693 C T 0.030815 -2.9905e-05
12:116880699 C G 0.541933 1.1664e-06
12:116883840 A G 0.031899 2.2292e-05
12:116884826 G A 1.004862 -4.6454e-06
12:116884938 C T 0.300884 -6.5086e-05
12:116887623 A G 0.199666 3.0779e-05
12:116891824 T C 0.705597 3.0651e-05
12:116892133 A G 0.059634 5.5092e-05
12:116894522 A G 0.034668 -2.4717e-05
12:116894952 A G 0.088940 2.2563e-05
12:116903899 A G 0.263633 -6.9603e-05
12:116904769 A G 0.603596 -2.1696e-05
12:116909823 C T 0.048358 2.9598e-05
12:116910902 C A 0.080229 -3.2046e-05
12:116918404 C T 0.404697 2.1748e-05
12:116931630 T C 1.091287 -3.6704e-05
12:116931698 C T 0.683890 -1.0622e-04
12:116932040 T C 1.847605 6.4248e-05
12:116958827 C T 0.749181 1.1325e-04
12:116961547 G A 0.097791 6.5416e-06
12:116962323 T C 0.022363 2.2670e-05
12:116962804 T C 0.156835 8.9843e-05
12:116966451 C T 1.159957 1.6523e-04
12:116968238 G A 1.856100 2.3530e-05
12:116981572 T C 0.898823 1.1126e-04
12:116983299 C T 0.117097 -3.4360e-05
12:116983341 C T 0.100443 -1.9370e-05
12:116991280 A G 1.005631 1.0241e-04
12:116992511 T C 0.356205 -1.9579e-05
12:116996796 T C 0.128590 2.2244e-05
12:117000196 A G 0.589149 -3.7982e-05
12:117002658 A G 0.070329 1.5336e-05
12:117007376 C T 0.344608 -4.0418e-05
12:117008585 G C 0.990285 4.7773e-05
12:117009635 T C 1.072825 5.0439e-05
12:117017212 T C 0.149220 -7.8453e-06
12:117020386 C T 0.048806 1.3952e-04
12:117024175 T C 0.088028 3.7078e-05
12:117024926 G A 0.174216 -7.3604e-06
12:117025106 A G 0.034509 -1.0602e-05
12:117025978 T C 0.063639 5.8832e-05
12:117027594 T A 0.215336 -1.1782e-04
12:117028612 C G 0.405115 7.4340e-05
12:117029965 A G 0.530872 8.3492e-05
12:117034544 A G 1.066661 -6.5865e-06
12:117034972 C T 0.085928 -2.4468e-05
12:117036766 C A 0.591379 -2.2848e-05
12:117036781 G A 0.062120 -1.6532e-05
12:117037868 T G 0.108525 -3.9957e-05
12:117038685 G A 0.271027 -1.5914e-05
12:117042125 T C 0.139902 1.8467e-05
12:117044085 C A 0.068190 -1.3642e-05
12:117057111 T G 0.104331 4.4115e-06
12:117057313 C A 0.043324 -1.4912e-04
12:117058193 A G 0.108869 -7.4239e-05
12:117058688 C T 0.023860 -7.5590e-05
12:117058759 C T 0.120138 -4.4121e-05
12:117061182 A G 0.143829 3.1698e-05
12:117064535 A G 0.169350 -5.0799e-05
12:117067942 G A 0.036609 2.1432e-05
12:117068974 A G 1.152654 1.7090e-06
12:117071670 T G 0.137110 1.4817e-04
12:117073797 C T 1.000510 1.8578e-05
12:117074574 G A 0.668180 -9.8267e-06
12:117077849 G A 0.750989 3.9817e-06
12:117078442 G A 1.559074 -2.3120e-05
12:117078671 C G 0.263175 1.0387e-04
12:117079318 C T 0.861663 6.3005e-06
12:117082846 G A 1.308652 8.1335e-05
12:117083692 T C 0.109051 6.1896e-05
12:117086319 A G 0.990282 5.5581e-05
12:117086359 T C 0.165124 -1.5480e-05
12:117089904 G T 0.062679 -5.9634e-05
12:117090452 C T 0.333092 -2.4166e-05
12:117092319 G A 1.941979 1.7429e-04
12:117093223 T C 0.021798 -1.3334e-04
12:117093237 T C 0.980668 1.5131e-05
12:117103059 A G 0.021166 3.8284e-05
12:117104336 T C 1.145153 2.6707e-05
12:117105492 A G 0.021958 -1.3289e-04
12:117107591 T C 0.116305 -2.1522e-05
12:117111836 T C 0.059073 -4.3044e-05
12:117113330 T C 0.042571 1.9336e-05
12:117118028 G A 1.346237 4.7803e-05
12:117118802 C T 0.085535 -1.8404e-05
12:117127480 A G 0.030744 -1.3729e-05
12:117131405 G C 0.038053 -1.1579e-05
12:117133347 C G 0.126136 7.0574e-06
12:117133400 T C 1.242503 9.6062e-06
12:117137071 A G 0.326734 1.4673e-05
12:117137628 G T 0.060618 -9.3394e-06
12:117140689 A C 0.860102 2.3081e-05
12:117152794 G A 0.521278 -8.9876e-07
12:117160976 C T 0.126640 9.2893e-06
12:117164187 C T 0.038764 3.8576e-05
12:117165833 T C 1.799163 -5.2633e-06
12:117168618 A G 0.180464 2.6950e-05
12:117169610 C T 0.024402 1.8571e-04
12:117174073 C T 0.074850 9.1029e-05
12:117176826 T C 0.119892 -1.3366e-04
12:117179835 C T 0.093627 1.1207e-05
12:117180310 T G 0.050280 -2.0798e-05
12:117184335 A G 0.188507 4.4735e-05
12:117185647 A G 1.497369 -6.5190e-05
12:117190905 G T 0.100758 -6.2114e-05
12:117194090 A G 0.082851 -3.8657e-05
12:117204666 A G 0.056200 5.7767e-06
12:117208985 G T 1.893358 -4.3273e-06
12:117214617 A G 1.707425 -1.8798e-05
12:117217212 C A 0.076564 3.0719e-05
12:117220860 C T 0.454253 5.4512e-06
12:117250688 A G 1.824801 -4.5246e-05
12:117251163 C T 0.097558 -2.8247e-05
12:117263731 A G 0.103770 2.0593e-05
12:117265140 A G 0.030354 -1.5540e-05
12:117280056 T C 0.043207 -1.0808e-04
12:117291957 A G 1.507691 -4.2951e-05
12:117295333 G A 0.052072 -2.8446e-05
12:117307117 G A 0.116282 1.7251e-05
12:117308198 A G 0.463633 9.2332e-05
12:117324967 A G 0.159175 5.7257e-05
12:117325041 T C 0.095052 5.7356e-06
12:117329081 G A 1.886707 5.4074e-05
12:117330483 C T 0.187569 7.2735e-05
12:117337876 A G 0.085451 6.4149e-05
12:117338058 T C 0.055275 -3.1201e-05
12:117354034 A G 0.050812 2.6922e-06
12:117359032 G A 0.103030 -1.4218e-05
12:117365110 A C 0.036197 -5.6022e-05
12:117373758 C T 1.397170 -1.1212e-04
12:117383320 A G 1.704750 -1.1788e-04
12:117406485 T C 0.022431 2.1794e-04
12:117409740 C T 0.324520 -5.3865e-05
12:117414790 G C 0.158318 7.8743e-05
12:117421180 T C 0.295078 6.5408e-05
12:117422115 T C 1.695003 -6.1168e-05
12:117432234 A G 1.947510 -1.7785e-05
12:117438882 A G 0.120658 3.7333e-06
12:117440633 C T 1.837359 3.1484e-05
12:117442304 A G 0.253594 8.4070e-05
12:117443770 G C 0.194531 5.8258e-05
12:117448798 T C 0.035171 4.6219e-05
12:117451245 G A 0.067294 -1.3701e-04
12:117453583 T C 0.055554 -1.9408e-05
12:117475178 C T 1.195514 5.2063e-05
12:117475632 A G 0.297970 2.8507e-05
12:117477533 T C 0.252815 6.2236e-05
12:117482799 C T 0.698554 4.3383e-05
12:117499140 T C 0.023330 -1.2252e-05
12:117508343 A G 0.806923 4.8349e-06
12:117509130 G A 0.940395 6.4836e-05
12:117510552 T C 0.155978 1.2407e-05
12:117525235 T G 0.295717 5.2695e-05
12:117526080 A G 0.165309 -1.2190e-05
12:117529421 T A 0.164121 2.2995e-05
12:117530436 T C 0.158717 -4.2037e-06
12:117534648 A C 0.206582 4.1990e-06
12:117534707 T C 0.259319 5.2959e-05
12:117538373 T C 0.088035 7.9505e-05
12:117538419 G C 0.942722 -4.7718e-05
12:117542107 A G 0.505721 -1.3326e-05
12:117544459 T C 1.550697 -3.6505e-05
12:117549253 A G 0.088103 2.6860e-05
12:117549739 C A 0.779445 3.6470e-05
12:117549810 T C 0.027904 -3.9681e-05
12:117557799 A C 0.585891 -9.2446e-05
12:117561043 G A 1.562946 -1.2824e-05
12:117561364 T C 0.034100 -3.1948e-05
12:117563952 C T 0.150022 1.6508e-05
12:117564786 C T 1.015755 4.6484e-05
12:117565173 A G 1.061079 6.7984e-05
12:117565199 T G 0.020403 1.8149e-05
12:117565447 T C 0.135403 6.6006e-06
12:117572844 G A 1.738766 1.1397e-04
12:117577082 C T 1.775595 5.9350e-05
12:117578741 C T 0.143845 -3.2706e-05
12:117586896 G T 0.861903 3.2957e-05
12:117587163 C T 0.049615 1.5427e-05
12:117591538 A G 0.038375 1.1674e-04
12:117592983 A G 0.092150 3.4327e-05
12:117596976 A G 0.445775 -6.6610e-06
12:117599413 A G 0.021179 5.3995e-05
12:117611232 G A 0.407225 8.2412e-05
12:117616022 T C 0.102352 3.4565e-05
12:117630217 A G 0.026631 1.7396e-05
12:117644436 A C 0.073455 9.9153e-05
12:117647403 A G 0.547471 2.5845e-05
12:117649124 A G 0.157221 3.1775e-05
12:117649204 A C 0.043740 2.4851e-05
12:117650724 T C 0.041179 1.7529e-05
12:117657521 A G 0.214070 2.1255e-06
12:117662610 G C 0.259599 7.4175e-06
12:117663250 A G 0.383693 4.3681e-05
12:117668525 G A 0.649128 3.5242e-05
12:117674923 C T 0.209958 8.2074e-06
12:117693817 A G 0.599052 1.8390e-05
12:117695320 T C 0.202668 -2.6691e-04
12:117696041 G T 0.814577 -3.5846e-05
12:117696816 G A 0.043366 1.0773e-04
12:117699760 A C 0.088213 -9.8330e-06
12:117701884 A G 0.195495 5.8648e-06
12:117704710 T C 0.040419 3.9912e-05
12:117704786 T C 1.104390 1.0518e-05
12:117725125 C A 1.970921 -3.9023e-05
12:117737646 T C 0.106954 2.8338e-05
12:117737677 G A 0.647826 2.6411e-05
12:117738879 T C 0.246346 -5.0781e-06
12:117747212 T C 0.061010 -1.0373e-04
12:117748400 G A 1.669816 1.2014e-06
12:117752069 T C 0.747085 -1.3439e-05
12:117767307 G A 1.641241 -1.0626e-06
12:117776850 A G 0.284584 2.7393e-05
12:117777712 A C 1.637761 -1.6000e-05
12:117780274 A G 0.347640 -1.4236e-05
12:117780875 G T 0.029478 1.8240e-05
12:117781391 T C 1.571158 -9.0781e-06
12:117781416 T C 0.074568 -7.4889e-05
12:117784363 T C 0.041562 -6.1369e-05
12:117786150 T C 0.278927 4.5088e-05
12:117792229 A G 0.034463 -6.2773e-06
12:117794059 A G 0.066557 -2.4291e-05
12:117796588 C T 0.448057 -4.0518e-06
12:117799549 A G 0.056314 1.0071e-05
12:117810052 C A 0.040267 -5.1290e-05
12:117815767 G A 0.104909 2.1564e-05
12:117818494 A G 0.115604 -9.6753e-05
12:117826077 A G 1.273909 -2.0467e-05
12:117827708 G A 0.205219 6.6118e-05
12:117830479 C T 0.959250 -3.9117e-05
12:117830801 T G 0.086915 7.6476e-05
12:117836812 A C 0.733592 -7.2358e-05
12:117845665 T G 0.216917 9.0626e-05
12:117849328 A G 0.753268 4.1137e-05
12:117850083 A C 0.968928 1.6582e-04
12:117852548 G A 0.052302 -8.6224e-05
12:117856948 C T 0.656496 -4.5528e-06
12:117858409 G A 0.041039 1.4542e-05
12:117860136 C T 0.861650 -4.6103e-05
12:117860222 C T 0.112533 -2.3136e-04
12:117865061 G A 0.663435 1.1652e-05
12:117867538 C G 1.078038 4.5231e-05
12:117867674 A G 0.116039 1.1646e-05
12:117869944 G T 0.186582 -1.1023e-06
12:117870449 A G 1.361577 9.5176e-06
12:117870642 T C 0.062163 6.0231e-05
12:117880281 C T 0.875529 -2.8489e-05
12:117882250 C G 0.218455 -4.8052e-05
12:117886864 T G 0.069660 -3.3342e-05
12:117888859 A G 0.073338 3.8873e-05
12:117892978 G A 0.104984 1.2937e-05
12:117895519 C T 0.319132 -1.5732e-05
12:117902297 C T 0.575793 -3.4323e-05
12:117912742 G C 0.916302 1.7511e-05
12:117913256 T G 0.323848 -8.2561e-05
12:117914818 G A 1.832071 -7.3937e-05
12:117922716 G A 0.643788 1.8392e-05
12:117925393 T G 0.622613 2.1104e-05
12:117938232 C T 0.099258 2.6371e-05
12:117938380 C T 0.820202 2.3806e-05
12:117942320 T C 0.305886 -1.3861e-05
12:117944022 T C 0.040663 1.0844e-04
12:117953113 G A 0.072958 -2.6201e-06
12:117954109 T C 0.889469 2.9548e-05
12:117955977 G A 0.021925 3.6965e-06
12:117956774 T C 0.117756 4.1799e-06
12:117958221 T C 1.528886 8.1309e-05
12:117974558 C T 0.747545 1.4673e-05
12:117979203 T C 1.232500 1.5015e-05
12:117988186 T C 1.581655 3.2367e-06
12:117994348 A G 0.540340 1.1373e-05
12:117997487 C A 0.680371 2.0738e-05
12:117999675 C T 0.490975 -6.6459e-06
12:118004642 T C 0.039650 1.1212e-04
12:118005240 A C 0.978481 -1.3622e-05
12:118005251 A G 0.214177 1.1446e-05
12:118005342 C A 0.538925 1.9368e-05
12:118005883 C T 1.635509 -6.4487e-05
12:118006250 A G 0.104620 7.2358e-05
12:118006305 T G 1.690401 -2.9071e-05
12:118007454 A C 0.737185 -5.7307e-05
12:118010309 G T 0.625252 -1.8327e-05
12:118011769 G A 0.094838 4.6407e-05
12:118011940 C T 1.586374 2.8227e-06
12:118012176 C T 0.033155 -2.0569e-05
12:118012815 G C 0.161038 -1.4594e-05
12:118013283 T C 0.061984 6.4719e-06
12:118013591 T C 1.611941 1.2240e-06
12:118015093 C A 0.201117 -2.2312e-06
12:118015205 T C 0.314637 -4.9749e-06
12:118015526 A G 0.928405 -1.3777e-04
12:118016678 C T 0.251400 1.8252e-05
12:118018891 T C 0.984508 5.6347e-05
12:118025479 A G 0.391035 -9.0990e-05
12:118026401 T C 1.759168 1.7428e-05
12:118037775 T C 0.593616 -8.8175e-05
12:118037979 G A 0.030543 3.6882e-05
12:118039827 A G 0.025982 -2.1212e-06
12:118039876 A G 0.077431 4.4136e-05
12:118048114 C A 0.960204 1.5652e-04
12:118050957 C T 0.029702 -1.7544e-05
12:118059256 C T 0.080079 2.1392e-06
12:118061012 C T 1.744598 4.0380e-05
12:118067419 A C 0.128649 -7.3610e-06
12:118074332 T C 0.152210 -1.2076e-05
12:118075670 G A 0.311914 -5.9316e-06
12:118081942 T C 0.099609 1.0470e-05
12:118082145 T C 0.167744 -1.9919e-05
12:118093014 C T 0.093098 3.6425e-05
12:118101183 C T 0.062120 -4.9851e-06
12:118101685 T C 0.284110 -1.7508e-05
12:118104924 G A 1.384440 1.7501e-05
12:118109371 T C 1.064185 1.4177e-04
12:118113339 A C 1.548415 8.4938e-05
12:118120923 C T 0.274243 -3.3388e-05
12:118122796 T C 0.024350 -2.1059e-05
12:118131193 C T 1.333125 6.6974e-05
12:118131572 T C 1.620052 3.7167e-05
12:118133815 A G 0.519739 -7.4133e-05
12:118133956 G A 1.589283 2.8289e-05
12:118134273 C T 0.126802 -2.8039e-05
12:118134939 T C 0.190610 -7.0829e-05
12:118135221 G A 1.165413 2.5251e-06
12:118135861 A G 0.097489 9.0068e-06
12:118136088 T C 1.664792 -1.3827e-06
12:118139624 A G 0.540733 -1.6249e-05
12:118140615 A G 0.035236 1.8312e-06
12:118141927 A C 0.230134 -1.8844e-05
12:118143506 C T 0.260835 4.4180e-05
12:118143651 T C 0.303014 -3.9347e-05
12:118145683 C T 0.646891 -5.2916e-05
12:118146742 A G 0.770951 1.3948e-05
12:118147702 G A 0.353969 -2.9956e-06
12:118148054 T C 0.497493 1.7443e-05
12:118148806 G A 0.119431 -5.0191e-05
12:118148997 A G 0.317506 2.3502e-05
12:118156646 A G 0.189870 3.2927e-07
12:118156720 G C 0.225369 2.0599e-05
12:118159027 T C 0.427764 5.5566e-05
12:118159132 G A 0.743823 -5.8920e-06
12:118161585 A G 0.135091 -1.6414e-05
12:118162369 T C 0.030435 1.3644e-05
12:118162438 T C 0.051095 2.5181e-05
12:118164365 C A 1.368308 6.7341e-06
12:118166268 T C 0.028952 -4.4837e-06
12:118167256 C T 0.386374 -3.6267e-05
12:118169909 A C 0.346374 -2.0502e-05
12:118172401 C T 0.509693 3.0413e-05
12:118174237 A G 0.566585 2.0428e-05
12:118174336 T C 1.685675 1.5973e-05
12:118180612 C G 0.115851 2.1425e-05
12:118181289 C T 0.272611 2.2717e-05
12:118182302 A G 0.625301 6.8377e-07
12:118186488 C T 1.686746 1.0333e-05
12:118187705 C A 0.172187 -5.3784e-05
12:118190947 C T 0.061660 -4.9486e-05
12:118191088 C T 0.219319 2.4445e-05
12:118192102 G A 0.251909 -9.5468e-06
12:118194039 G T 0.251789 2.9586e-06
12:118199741 T C 0.239037 2.9664e-05
12:118200112 T C 1.462013 -2.0742e-05
12:118200384 C T 0.302459 2.4324e-05
12:118221181 T C 0.125825 6.4422e-06
12:118222743 T C 0.178338 -3.2591e-05
12:118222772 T C 0.037742 2.7723e-05
12:118226761 A G 0.104893 3.9761e-05
12:118234710 G A 0.255350 2.0577e-05
12:118237784 T C 0.055110 1.1943e-04
12:118240793 C T 0.733319 -4.6198e-05
12:118246065 A G 0.131667 6.8206e-06
12:118249042 A G 0.056801 3.2802e-05
12:118252689 C T 0.293874 -9.9737e-05
12:118255009 A G 0.113303 -8.5262e-05
12:118255188 G A 1.940723 5.3271e-05
12:118256853 G T 0.628907 -1.2488e-05
12:118257184 C G 1.151022 3.1642e-06
12:118260921 G T 0.142157 2.7247e-04
12:118265149 G T 0.598241 -2.6725e-05
12:118266021 C T 0.033301 -7.2710e-06
12:118267696 T C 0.255028 2.0304e-05
12:118274689 T C 0.065752 7.2152e-05
12:118275040 A G 0.036560 9.7535e-06
12:118276619 T C 0.137561 -2.6474e-05
12:118279658 A G 0.082754 4.9794e-06
12:118281294 A G 1.567215 -5.8878e-05
12:118281781 T C 0.160885 -4.8922e-05
12:118285330 T C 0.146211 -5.8807e-05
12:118286251 A G 1.398614 1.0643e-05
12:118287638 G A 0.679988 -2.3795e-05
12:118291145 C T 0.315098 7.7840e-05
12:118292418 A C 0.507285 8.7832e-05
12:118296280 C T 0.024272 -6.2537e-06
12:118302311 A G 0.903238 -5.6817e-05
12:118305508 T G 1.886759 -3.2134e-05
12:118307593 T C 0.555241 3.3885e-05
12:118307982 A C 0.038978 -1.8328e-05
12:118308716 A G 0.341628 3.0866e-05
12:118319134 G A 0.487843 -4.8823e-06
12:118321876 G A 0.032717 -2.1451e-04
12:118327525 A G 0.485065 -3.6434e-06
12:118333144 A G 0.152547 -2.3716e-05
12:118343520 C G 0.082445 1.2825e-05
12:118348764 C T 0.093546 -9.1010e-05
12:118350626 T C 0.051461 5.5790e-05
12:118353809 G A 0.179834 -3.6330e-05
12:118353871 C A 0.627988 2.1565e-05
12:118363693 T C 0.076123 5.7867e-05
12:118366809 A G 0.288836 -6.1792e-04
12:118367000 C T 0.764466 -3.1855e-05
12:118369251 G A 0.038605 -9.4526e-05
12:118371667 T C 0.076162 8.4756e-05
12:118373693 C T 0.065892 1.0521e-05
12:118375486 G A 1.605943 -1.0017e-05
12:118376775 T C 0.024947 2.5152e-05
12:118381137 C T 0.034181 4.6567e-05
12:118395933 T C 0.124884 -8.8332e-06
12:118397231 G C 0.229799 -3.2890e-06
12:118400017 C A 0.850056 -6.5250e-05
12:118403382 G A 0.051536 -1.6684e-04
12:118404046 G A 0.220477 -1.2343e-05
12:118414157 G A 0.071416 -6.1238e-06
12:118414697 G A 0.635921 -3.4928e-05
12:118415256 C T 0.145611 -7.0536e-07
12:118420388 T C 1.232756 -9.0425e-06
12:118431327 C T 0.917626 -4.8938e-05
12:118432017 A G 0.201513 2.2569e-05
12:118432440 T C 0.285707 -1.6385e-05
12:118433911 T C 0.103939 4.7421e-06
12:118438463 A G 1.551210 1.0367e-05
12:118440301 G A 0.047057 1.6715e-05
12:118441838 T C 0.763352 -3.9654e-05
12:118450865 A G 0.036976 6.0576e-05
12:118451351 G A 0.290199 9.2292e-06
12:118457751 A G 0.067937 -3.8292e-05
12:118461127 C T 0.326279 -1.9978e-05
12:118463283 G A 0.028173 5.2049e-05
12:118464606 C G 0.102137 -2.8617e-05
12:118465820 C T 0.174790 -1.1572e-05
12:118468297 T C 0.075850 -3.4897e-05
12:118472464 T C 0.047424 -1.0084e-04
12:118472867 A T 0.021318 3.4138e-05
12:118478145 T C 0.042153 -3.6471e-05
12:118480874 A G 0.727058 3.6239e-05
12:118482352 A G 0.341979 -4.6456e-06
12:118496798 G A 0.458628 -2.7913e-05
12:118501565 C T 0.838154 1.1380e-05
12:118501598 A G 0.831659 9.6497e-06
12:118502113 C T 0.597433 -4.5232e-06
12:118502675 G A 0.343462 2.4901e-05
12:118502746 C T 0.285597 -5.4416e-06
12:118506575 G T 0.570425 3.3940e-06
12:118508796 G A 0.648414 1.7846e-05
12:118509191 A G 0.590383 1.5559e-05
12:118509529 A C 0.227511 -9.4739e-06
12:118511266 G A 0.021899 1.1919e-04
12:118511412 C T 0.897489 2.3906e-05
12:118513794 G A 0.302494 3.0574e-06
12:118514223 A G 0.250562 1.0588e-06
12:118514439 C T 0.110868 7.6621e-05
12:118515230 C A 1.179467 8.6331e-06
12:118518357 G A 1.129473 1.0863e-04
12:118518759 C T 0.804888 1.6352e-05
12:118526160 C T 0.506662 -5.8110e-05
12:118527534 T C 0.800701 -1.9384e-05
12:118531770 C A 0.109521 7.1751e-05
12:118537679 A G 0.762200 -8.9348e-06
12:118545204 A G 0.122427 4.7944e-05
12:118556553 G A 0.330736 -5.8415e-06
12:118559140 C T 0.981295 -3.0004e-05
12:118573955 T C 0.028394 -2.2934e-05
12:118575329 T C 0.025482 1.7800e-05
12:118590816 G A 1.053295 1.6290e-05
12:118598903 C T 0.498463 3.8905e-05
12:118603031 C T 0.031081 -1.0727e-04
12:118611071 A G 0.082673 -3.3861e-05
12:118624641 G C 0.127253 1.2920e-04
12:118629493 A G 0.101982 1.0843e-05
12:118629769 T C 1.392051 1.2640e-05
12:118650374 T C 1.080534 4.4931e-06
12:118659771 A G 0.280576 3.6382e-05
12:118666427 C T 0.067976 1.3007e-04
12:118682751 T C 1.375852 2.0443e-05
12:118716214 A C 0.071364 -3.3809e-05
12:118730510 C T 0.261750 2.1208e-05
12:118730722 A C 0.101056 -4.8337e-05
12:118740675 A G 1.475000 -2.1619e-05
12:118742069 A G 0.051072 6.8113e-07
12:118742307 T C 0.069696 3.7505e-05
12:118758312 T C 0.083919 3.8127e-05
12:118764565 G A 0.037128 1.2145e-05
12:118783730 T C 0.031490 -7.9283e-05
12:118788003 T C 0.315776 1.2876e-05
12:118796831 T C 0.025612 2.8446e-05
12:118811182 T G 0.053548 -3.0723e-06
12:118815480 G A 0.035742 3.0307e-05
12:118829933 A G 0.025349 1.4218e-05
12:118837467 A G 0.027956 -5.7135e-05
12:118838294 T C 0.041594 1.1542e-05
12:118841675 A T 0.025155 1.8564e-05
12:118841906 G A 0.321044 1.1578e-05
12:118849154 G A 0.048294 -5.7389e-06
12:118855432 A G 0.187981 -4.9242e-05
12:118856258 T C 0.038537 -3.7601e-05
12:118861521 G A 0.043782 4.5803e-05
12:118863155 G A 0.054451 -3.8299e-05
12:118873429 T C 0.141846 6.6686e-05
12:118873681 A G 0.913812 -1.4762e-06
12:118882012 A C 0.105435 -9.4500e-05
12:118888731 A G 0.763209 -3.2889e-05
12:118889287 T C 0.115451 1.9692e-04
12:118889488 G T 0.234217 -2.6135e-05
12:118889776 T C 0.848407 7.6269e-05
12:118889895 A G 0.060481 -8.9069e-05
12:118890119 A G 0.089605 3.8099e-05
12:118890847 C T 0.488067 -7.2783e-05
12:118893248 T C 0.150067 -6.5747e-05
12:118894626 G A 0.650157 4.6207e-05
12:118896304 A G 0.953602 -1.1084e-04
12:118896470 T A 0.903306 -1.7798e-05
12:118907160 G A 0.241140 -1.8289e-05
12:118909907 T C 0.146205 -2.4210e-04
12:118913159 A G 0.022006 1.9450e-05
12:118919219 G A 0.343472 3.4447e-05
12:118922906 G A 1.106143 -2.5425e-05
12:118925846 A G 0.120456 -1.0406e-04
12:118927373 C T 0.115701 -1.9485e-04
12:118932386 C A 0.520820 -2.1212e-04
12:118935209 T C 0.027647 -3.9763e-05
12:118944169 C A 0.522384 -1.7232e-04
12:118947774 G A 0.199818 -2.3507e-05
12:118951046 T C 0.114757 7.9503e-06
12:118954402 T G 0.163115 9.1215e-07
12:118954641 T C 0.032000 -4.1001e-05
12:118959369 C T 0.830458 7.7795e-06
12:118959929 G C 0.050209 1.1386e-05
12:118962509 G A 0.495133 -3.7217e-05
12:118970045 A G 0.256733 -8.9428e-05
12:118975954 T C 0.126282 -2.0842e-05
12:118982457 C T 0.232532 -1.1155e-05
12:118986459 T C 0.033350 -1.0582e-05
12:118989372 G A 0.407430 -1.0925e-05
12:118989792 A G 0.117052 4.4696e-05
12:118994516 C T 0.157581 -7.7953e-05
12:118996542 T C 0.598783 5.7775e-05
12:119009790 G A 0.074237 1.3802e-05
12:119011469 T C 0.836495 5.8122e-05
12:119013588 C T 0.029316 -9.8350e-05
12:119018301 G A 0.077979 -2.8813e-05
12:119019467 G A 0.755209 -7.9621e-05
12:119022988 T C 0.877272 -4.6222e-05
12:119023775 A G 0.026531 -3.2726e-05
12:119024399 A G 0.034295 -5.4194e-05
12:119027765 G A 0.073743 -5.9301e-05
12:119029974 A G 0.043558 4.8770e-05
12:119044580 G A 0.418186 1.7123e-04
12:119058858 G A 0.075814 -3.4744e-05
12:119063801 A G 0.025031 -1.1916e-04
12:119072890 A G 0.403116 4.7043e-06
12:119079242 T C 0.072835 1.0658e-05
12:119083566 C T 0.345747 5.5589e-06
12:119084790 G A 0.535559 -3.1705e-05
12:119086351 C A 0.091754 -7.3258e-05
12:119092306 C T 0.085996 -1.1083e-05
12:119105753 C A 0.114390 2.7778e-05
12:119116346 G A 0.881920 1.6951e-06
12:119124021 G T 1.511485 -6.1099e-05
12:119128554 A G 0.043156 4.3849e-05
12:119149316 C T 0.445830 1.0004e-05
12:119153614 C T 0.393817 2.9333e-07
12:119161229 T C 0.090371 -7.0938e-05
12:119173549 T C 1.522605 -5.4657e-05
12:119182190 C T 0.632227 -3.8098e-05
12:119188170 T C 0.448173 5.2749e-06
12:119188175 A C 0.020675 3.7365e-05
12:119192615 A G 0.344167 2.4511e-05
12:119205352 G T 0.530395 1.4035e-05
12:119206963 T G 0.657275 -1.1047e-05
12:119213948 G A 0.154267 6.4349e-06
12:119216720 T C 0.100417 -3.3989e-05
12:119226689 T G 0.529837 3.8928e-05
12:119229694 C T 0.504708 -2.0970e-05
12:119248057 A G 0.059822 -4.3188e-05
12:119248334 G A 0.031442 -2.3289e-05
12:119249573 G T 1.215628 -1.6179e-05
12:119250729 G T 1.875386 -3.9889e-05
12:119251983 C T 0.106383 -7.7208e-05
12:119253911 G T 0.486950 -3.0362e-05
12:119259326 C A 1.094929 -5.1205e-05
12:119259903 C A 0.170490 6.8954e-05
12:119262046 G C 0.120726 2.9109e-05
12:119273725 G A 0.069420 7.7834e-05
12:119275498 G A 0.768698 5.1081e-05
12:119280136 G T 0.288223 3.1831e-07
12:119287035 C T 1.828384 -4.8218e-06
12:119290828 G T 0.035372 -1.2059e-05
12:119294464 A G 0.100115 1.9948e-05
12:119295697 A G 0.348623 4.3725e-05
12:119301030 A G 1.383262 -4.2577e-05
12:119301739 C G 0.131050 -9.7487e-07
12:119303195 C T 0.447213 3.2018e-05
12:119303805 G A 0.860994 4.7319e-05
12:119304926 A G 0.047823 5.9772e-05
12:119305282 A G 0.094120 6.2413e-05
12:119306069 A G 0.640020 -7.2698e-05
12:119308845 G A 0.162563 2.1471e-05
12:119312712 C T 0.125893 -3.1354e-05
12:119314552 A G 1.458943 4.2833e-05
12:119323666 T G 0.310041 -6.6005e-05
12:119327443 G T 0.030461 -3.6812e-05
12:119337165 T C 1.777377 -8.0880e-06
12:119343278 C A 0.663159 -8.2760e-05
12:119349636 A G 0.029338 -1.2809e-05
12:119355163 T C 0.045515 6.3076e-05
12:119361070 G A 0.055921 2.4827e-04
12:119385157 G A 0.106357 4.5968e-05
12:119387918 C A 1.280381 6.7209e-05
12:119399176 A G 0.401444 -1.2916e-05
12:119400016 A G 0.108668 -8.6911e-05
12:119408286 C T 0.529593 -5.4422e-05
12:119409744 C G 0.060894 -4.1948e-06
12:119414425 A G 0.289641 5.2082e-05
12:119419603 C G 0.807472 3.6122e-05
12:119419632 T C 0.500855 8.8484e-06
12:119423322 T C 0.482783 -5.7722e-06
12:119425660 G A 0.350340 9.1481e-06
12:119437492 T C 0.143154 -7.1422e-05
12:119441212 T C 1.584933 1.2767e-04
12:119458687 G A 0.092322 -7.1871e-05
12:119460994 A G 0.643688 4.1093e-05
12:119461592 C A 0.637164 -2.7135e-05
12:119473304 G A 0.241036 3.2610e-05
12:119482906 A G 1.764985 4.1852e-06
12:119485483 A G 0.088070 2.4450e-05
12:119496996 T C 0.163093 -1.8460e-05
12:119497275 G A 0.069053 -2.6904e-04
12:119507792 T G 0.125013 -3.1739e-05
12:119514810 A G 0.073166 -4.1852e-05
12:119519447 A G 1.279180 3.4751e-06
12:119526244 T C 0.826200 -2.3422e-05
12:119526365 T C 0.537383 2.4653e-05
12:119526742 C T 0.033402 -2.7246e-05
12:119526903 G A 0.035732 -5.9601e-05
12:119527233 A G 0.581986 9.0174e-06
12:119532560 T G 0.178325 6.5847e-05
12:119532666 C T 1.315890 5.8043e-05
12:119532935 G T 0.071854 7.3836e-05
12:119533218 G A 0.088184 9.8184e-05
12:119536581 T C 0.076551 4.0160e-04
12:119536666 G A 0.093283 8.5139e-05
12:119539873 C T 0.053977 3.0885e-05
12:119541399 T C 0.128395 1.8361e-05
12:119550956 G A 0.698210 7.8475e-06
12:119553341 G T 0.035197 -9.8396e-05
12:119554751 G C 0.093380 9.3961e-05
12:119555887 T C 0.149389 3.3229e-05
12:119557518 T C 0.473734 1.5063e-05
12:119558565 T C 0.987712 2.2060e-05
12:119559098 C A 0.846340 5.9305e-05
12:119560233 A G 0.178240 8.0418e-05
12:119560500 G A 0.636349 4.5538e-05
12:119564423 T C 1.158870 2.2761e-05
12:119565701 C T 1.343404 1.1826e-05
12:119565864 C T 0.049553 2.1727e-05
12:119568596 A G 0.143420 -2.8251e-05
12:119568721 C T 0.558162 3.4266e-05
12:119574165 A G 0.401198 4.6483e-06
12:119574210 A G 0.837553 -3.1053e-05
12:119574259 C T 0.171953 -1.9638e-05
12:119574662 A C 0.416920 8.2984e-05
12:119575350 G T 0.311566 -2.3546e-05
12:119575775 C T 0.101800 8.0555e-05
12:119585670 G A 0.249576 -3.7860e-05
12:119585950 G A 1.235126 1.1404e-05
12:119588962 A G 0.769938 -7.7667e-05
12:119605598 G A 0.340765 2.4457e-05
12:119610485 G A 0.427024 5.4031e-06
12:119615502 A G 0.043480 -5.3847e-05
12:119615835 G T 0.113173 9.5927e-05
12:119617891 G A 0.087979 3.5026e-05
12:119619632 A G 0.113105 1.0176e-04
12:119625701 G A 0.024499 8.2670e-05
12:119639668 A G 0.327766 -5.3440e-06
12:119639936 C A 0.109083 4.6920e-05
12:119642384 C T 0.449462 -2.3721e-05
12:119645695 G A 0.033805 -1.3073e-05
12:119650126 C A 0.623558 -2.2034e-05
12:119654315 G A 1.825301 -3.6377e-05
12:119656021 T C 0.093614 -3.7677e-05
12:119665964 A G 1.928899 1.1109e-04
12:119667617 A G 0.923507 -2.7391e-06
12:119668165 A G 0.184368 7.9720e-05
12:119669885 G A 0.487697 -2.3986e-05
12:119671470 T C 0.020588 -3.9801e-05
12:119671680 G T 0.411406 1.7133e-06
12:119672234 T C 1.154686 -2.0661e-05
12:119684374 C G 0.082322 3.9710e-05
12:119687491 G A 0.151236 3.8550e-04
12:119689255 G A 0.763388 -8.2596e-06
12:119691451 T C 0.066846 5.1497e-05
12:119691491 T C 0.096327 -3.7190e-05
12:119692281 A G 0.036972 1.0556e-04
12:119694130 T G 0.262601 -3.3342e-05
12:119695102 C T 1.813947 1.7600e-04
12:119697736 A G 0.047794 1.2389e-04
12:119698679 A G 0.198296 5.2029e-05
12:119699134 A G 0.186647 2.7509e-04
12:119701771 T C 0.127321 1.0793e-04
12:119708031 A T 0.046486 -1.0010e-05
12:119709079 T C 0.238125 5.5819e-05
12:119714147 C T 0.228264 8.2713e-05
12:119715020 C A 0.838725 3.4617e-05
12:119717678 C T 0.170408 1.0809e-04
12:119718542 A G 0.210481 -1.8915e-04
12:119721568 T C 0.025697 -2.7275e-04
12:119724456 T C 1.560084 6.1322e-05
12:119731818 G A 0.249783 2.2303e-05
12:119733423 G A 0.084448 1.1447e-06
12:119733721 T C 0.151194 1.1597e-05
12:119734698 C T 0.039244 -8.9311e-05
12:119737782 G A 1.326198 6.3504e-06
12:119745586 G A 0.099388 3.9227e-05
12:119747763 A G 1.374378 -1.8805e-05
12:119747810 T C 0.076960 -2.5757e-05
12:119748275 T C 0.844769 -6.8723e-06
12:119749967 A G 0.098723 1.0527e-06
12:119757954 A G 0.813723 4.3463e-05
12:119761730 A G 0.040033 -2.9266e-05
12:119763890 A G 1.195943 5.7352e-05
12:119765187 C T 0.029244 -5.6898e-06
12:119768494 A G 0.121962 -7.1315e-06
12:119784124 C T 0.243772 -1.7613e-07
12:119786864 A G 0.227550 3.7642e-05
12:119788424 G A 0.036914 -2.3000e-06
12:119788559 C A 0.086340 1.0954e-04
12:119788871 T C 0.026888 -1.8554e-05
12:119792070 A G 0.032912 1.7176e-04
12:119803603 A G 0.022230 -3.7277e-06
12:119806331 G A 0.144150 -4.6204e-05
12:119811323 C T 0.050183 1.0430e-04
12:119812853 A G 0.097652 -2.2818e-05
12:119817228 C T 0.588812 6.6476e-05
12:119818509 G A 0.171671 7.1662e-07
12:119840428 A G 0.047261 2.3396e-05
12:119840677 G T 0.144410 2.7638e-05
12:119840837 T G 0.195781 -1.0492e-04
12:119849948 C T 0.219601 1.3920e-05
12:119850667 T C 0.264714 8.0388e-06
12:119852853 T G 0.236683 7.2618e-05
12:119856515 A G 1.175806 3.7737e-05
12:119856550 G A 0.101203 -4.1801e-05
12:119864795 T C 0.147922 3.9241e-05
12:119866533 G A 0.672526 1.2055e-05
12:119870809 C G 0.043143 1.3608e-05
12:119878468 A G 0.028358 -2.4788e-05
12:119878675 A C 0.481147 -1.8625e-05
12:119881622 C T 0.087678 -3.1153e-05
12:119884529 C T 0.192830 3.2589e-05
12:119887984 A C 0.808949 -3.0630e-05
12:119896155 C T 0.210604 9.3352e-05
12:119899017 C T 1.657820 6.8580e-06
12:119900970 A G 0.031156 4.6205e-05
12:119908686 A G 0.069651 1.3551e-05
12:119909555 A C 0.070819 -5.7390e-05
12:119916900 G A 0.338951 3.7923e-06
12:119927992 A G 0.790951 1.4115e-05
12:119931401 G A 0.216284 -1.5327e-05
12:119932470 A C 0.080147 -1.2261e-05
12:119939425 A C 1.000610 8.3868e-06
12:119939533 C T 0.414947 6.2631e-05
12:119940209 A G 1.184154 2.5881e-05
12:119941737 G A 0.036820 -5.6274e-06
12:119949619 G A 0.036167 6.7803e-06
12:119950367 C T 1.081313 -4.3167e-05
12:119950648 C T 0.058109 1.8163e-05
12:119951844 G A 0.075805 1.0288e-04
12:119951946 G A 0.062873 1.2240e-05
12:119953531 T C 0.118298 -1.3305e-05
12:119956881 G A 0.034684 7.8970e-05
12:119957813 T G 0.228676 -5.3306e-05
12:119961587 A G 0.036115 7.3462e-06
12:119962212 A C 0.046934 2.2976e-05
12:119978820 A G 0.642779 -2.2326e-05
12:119979586 T C 0.190318 2.8291e-05
12:119983754 G A 1.041533 -2.0557e-04
12:119993842 G A 1.062195 -1.1417e-04
12:119995253 G A 0.037673 3.9178e-06
12:120003593 G A 0.514844 -6.8228e-05
12:120008054 G A 0.120651 1.0793e-04
12:120009856 A C 0.418517 -5.1160e-05
12:120012168 G A 0.382739 -1.6490e-05
12:120012291 G T 0.604456 -2.1750e-05
12:120012675 A G 0.020150 -2.0887e-05
12:120013492 C G 0.783599 -1.7941e-05
12:120014497 A G 0.033759 -2.6763e-05
12:120021501 C T 0.023889 6.8226e-05
12:120029388 G A 0.825051 -6.8378e-05
12:120029538 A G 0.098259 -1.2773e-06
12:120032805 A G 0.090917 1.6484e-05
12:120035504 G T 0.063902 -1.1873e-05
12:120040664 A G 0.709716 3.0787e-04
12:120043595 C T 0.125062 1.1082e-05
12:120050970 G A 0.885100 -1.7167e-04
12:120052469 G A 0.715351 1.6010e-04
12:120053287 G A 0.065905 -4.1978e-05
12:120067727 T C 1.599614 -4.9831e-06
12:120068841 C T 0.046784 -1.6131e-05
12:120076735 T C 0.187283 -1.7430e-05
12:120083798 A G 0.103082 6.9726e-06
12:120088048 C T 0.085587 4.7441e-05
12:120089180 T C 0.092757 -9.0826e-05
12:120105707 C T 1.622788 6.3928e-06
12:120113443 T G 0.646366 2.5699e-04
12:120113641 T C 0.068596 -1.4733e-05
12:120117381 T G 0.183443 -2.0574e-05
12:120128469 T C 0.052425 -1.1466e-05
12:120138541 T C 0.020789 -3.4487e-05
12:120146925 A G 0.147046 -1.2270e-05
12:120149272 A G 0.038323 -2.0793e-06
12:120150734 C T 0.039514 -1.1628e-05
12:120150904 C T 0.071176 -1.2055e-05
12:120156408 A G 1.061228 -7.4834e-05
12:120175729 C T 0.579045 2.4190e-04
12:120181908 T C 1.638923 2.9225e-05
12:120206944 A G 1.502540 -3.7391e-05
12:120215135 A G 0.038683 3.5153e-05
12:120216610 C T 0.957912 -6.5062e-05
12:120220593 A G 0.024463 4.5983e-05
12:120227893 A C 0.113579 -1.0032e-06
12:120234228 C T 0.374816 1.2228e-04
12:120238782 G A 0.026664 2.5930e-05
12:120244107 T G 0.058612 4.0653e-04
12:120245120 C A 0.039166 -3.3025e-05
12:120263003 C G 0.034080 3.8584e-06
12:120270160 C T 0.034807 -3.7232e-05
12:120274568 G C 0.025200 -1.0792e-05
12:120278241 C T 1.005031 -3.9837e-05
12:120286192 T C 0.419244 1.1241e-04
12:120293848 T C 0.122164 -2.9506e-06
12:120295061 T C 0.027313 -1.4764e-04
12:120302616 G A 0.046590 -6.1463e-05
12:120312168 C T 0.066856 -3.3257e-05
12:120313953 T C 0.101878 -6.4067e-06
12:120324021 C T 1.437440 -8.7503e-06
12:120328481 G T 0.044866 -4.9332e-05
12:120340770 C G 0.038209 -2.6944e-05
12:120341469 C T 1.435956 2.3973e-06
12:120346368 G T 0.875678 -2.5887e-05
12:120358368 T G 0.342816 6.0031e-05
12:120365901 T C 0.347218 6.1924e-05
12:120367768 G A 0.983882 -3.6390e-05
12:120374862 A C 0.152145 -5.8252e-05
12:120378302 C T 0.889229 -2.0710e-05
12:120384155 T G 0.068002 1.9308e-05
12:120384989 G A 0.027826 5.5955e-05
12:120387660 C T 1.372285 -2.6516e-05
12:120392115 A G 0.276077 8.6638e-05
12:120395043 T C 0.183638 -2.9195e-05
12:120400381 G C 0.093900 -6.4714e-05
12:120411054 T C 0.051448 -3.2742e-05
12:120416462 A C 0.079975 -5.5769e-05
12:120421975 C T 1.205846 -3.6342e-05
12:120422357 A C 0.179944 6.1881e-08
12:120430074 T G 0.109155 2.0079e-05
12:120455764 G A 0.149405 7.5668e-05
12:120472418 G A 0.138461 -1.9251e-05
12:120479549 G A 0.029871 4.2036e-05
12:120492404 C T 1.570285 -5.4618e-04
12:120508320 G A 0.066246 2.5141e-05
12:120510128 A G 0.032740 -8.3851e-06
12:120511532 C T 0.358626 -8.8629e-05
12:120537299 T C 0.086025 8.2474e-06
12:120538277 A G 0.145588 -2.0141e-04
12:120540645 A G 0.068284 -7.2189e-05
12:120554802 T C 1.843428 -2.9680e-05
12:120559753 T C 0.330732 -1.6760e-05
12:120561255 C G 0.154754 -1.8316e-05
12:120564999 G A 1.946637 3.6105e-05
12:120565188 A G 1.213723 -9.7670e-05
12:120585236 G A 0.130294 1.5976e-04
12:120600172 C T 0.273607 1.6665e-04
12:120606597 G A 0.062578 2.9093e-05
12:120610280 T C 0.270482 1.7317e-04
12:120610829 G A 0.076730 5.4317e-04
12:120613484 T C 0.070579 -4.6612e-08
12:120623308 G A 0.058326 -7.0087e-05
12:120641026 A G 0.086665 -4.1262e-06
12:120644401 G A 0.230715 -7.4771e-05
12:120645421 G T 0.025891 -3.7360e-05
12:120648476 G T 0.029647 -6.0867e-05
12:120659997 T C 1.289761 1.1786e-05
12:120661977 C T 1.529970 -2.8665e-05
12:120671647 T C 0.047391 -1.2875e-04
12:120676090 A G 0.983447 -2.4985e-05
12:120676550 C T 0.044512 6.4974e-05
12:120678730 C A 0.236654 -1.6998e-05
12:120681632 C A 0.052458 4.5851e-06
12:120687812 T C 0.027287 -1.2334e-05
12:120688572 C T 0.034645 2.9530e-05
12:120692179 T C 0.116493 1.6763e-05
12:120696245 A G 0.105286 -2.5940e-05
12:120709064 A G 1.564222 -5.0865e-05
12:120717111 A G 0.056311 -3.5722e-05
12:120720038 C T 1.624736 2.7043e-05
12:120729446 C T 0.104666 -2.6336e-05
12:120731050 T C 0.054227 -6.1628e-06
12:120737796 A G 0.036927 -5.2140e-05
12:120738605 A C 0.108561 -2.7960e-06
12:120746267 T C 0.024230 3.3814e-05
12:120749950 G A 0.119158 -1.4591e-04
12:120752247 T C 0.041328 -1.8479e-05
12:120764874 A G 0.064259 1.7089e-04
12:120796232 G A 1.437495 9.8311e-06
12:120800823 G A 1.691073 3.8438e-05
12:120801099 G C 0.122670 5.1594e-05
12:120809191 G A 0.323108 1.9678e-05
12:120811373 G A 1.417264 1.2522e-05
12:120815504 G A 0.114069 -1.8091e-04
12:120821137 G A 0.069225 1.6718e-04
12:120826330 T C 0.023931 -2.3873e-05
12:120841632 G A 0.229660 2.6296e-05
12:120846807 C T 1.628858 -4.5796e-05
12:120855709 T C 1.249770 9.8383e-06
12:120856332 C T 1.587316 -3.9511e-05
12:120856785 A G 0.041753 -1.2935e-05
12:120859363 A G 0.190750 1.2881e-05
12:120859417 T C 0.245931 2.5522e-05
12:120860522 T C 0.100368 -3.7243e-05
12:120863422 A G 0.682169 2.5711e-05
12:120866996 C A 0.480852 1.9294e-05
12:120867408 A G 0.071400 2.1930e-05
12:120870774 A G 0.057654 1.2009e-04
12:120875775 C T 0.103604 -7.2940e-06
12:120880434 T C 0.102342 -9.7599e-06
12:120880707 A G 0.052526 -4.7221e-05
12:120884328 T C 0.665626 -3.0351e-06
12:120907309 A T 0.079940 -1.0685e-04
12:120907332 T C 0.113572 -1.4572e-05
12:120917722 C T 0.210276 -5.6772e-05
12:120929463 T G 0.062562 6.4152e-05
12:120954490 T C 0.214534 6.4802e-06
12:120963926 G A 0.042597 -1.5852e-05
12:120974510 T C 0.337402 6.4914e-06
12:120999127 A G 0.195537 9.3414e-06
12:121000846 A G 0.044999 -1.3102e-04
12:121006729 G A 1.333631 -2.9168e-07
12:121019639 A G 0.109242 -9.0872e-06
12:121020434 G A 0.672718 1.2106e-05
12:121024386 A G 0.069703 6.3022e-05
12:121025791 G A 0.062140 1.5329e-04
12:121028907 T C 0.039907 2.7122e-05
12:121036748 C T 0.781340 1.1902e-05
12:121039065 G T 0.527535 -7.1090e-06
12:121040529 A G 0.020711 -2.2617e-05
12:121044381 C T 0.267275 3.5581e-05
12:121046606 G A 0.024947 -7.7594e-06
12:121048935 A G 0.805586 6.2873e-06
12:121052180 C T 0.152047 -1.0997e-05
12:121070011 T C 0.538451 -1.7924e-05
12:121070251 A G 0.089855 -1.4271e-05
12:121075426 T C 0.825577 3.0434e-05
12:121075606 C A 1.493234 -1.6630e-05
12:121077886 T C 0.040075 -3.7792e-05
12:121079806 T C 0.321868 -2.4180e-05
12:121089935 A C 0.097973 -4.4488e-05
12:121090195 C T 0.057518 1.8107e-04
12:121113334 C T 0.111592 -5.8162e-05
12:121114705 A G 0.114796 2.2370e-05
12:121122676 T C 0.283331 4.6955e-06
12:121123420 C T 0.038618 2.1943e-05
12:121135508 A G 0.250043 -6.0324e-04
12:121138350 T G 1.943073 -3.1768e-05
12:121142042 C T 1.725721 -1.9835e-06
12:121146219 T C 0.209929 3.0878e-05
12:121149560 A G 0.052886 3.4339e-05
12:121157983 A G 0.055902 -2.7678e-05
12:121160615 G A 0.504611 2.3973e-07
12:121162854 G T 0.787293 -2.0271e-05
12:121162996 T C 0.023963 8.9989e-05
12:121175984 C T 0.863704 -9.1387e-05
12:121176083 A G 0.507353 -3.2276e-06
12:121182887 T G 0.227832 -8.8050e-06
12:121186314 A G 0.066064 -1.0625e-04
12:121198711 T C 0.114474 1.5662e-05
12:121202362 C T 1.169886 -1.9851e-05
12:121208238 C T 0.062464 -5.5270e-05
12:121211841 A G 0.156007 -1.4033e-05
12:121213592 A G 0.326390 7.9357e-05
12:121214656 T G 1.894150 -1.1298e-04
12:121229958 C T 0.153897 -1.7940e-05
12:121231816 C A 0.033409 1.0812e-05
12:121234323 T C 0.114965 -7.0730e-05
12:121236258 T C 0.309525 -5.6420e-05
12:121269804 G A 0.034470 1.8317e-05
12:121271706 G A 0.106428 3.2570e-05
12:121273374 T C 0.112329 -1.0713e-05
12:121273856 T C 0.025051 1.7051e-05
12:121280460 C T 0.150635 1.8112e-05
12:121300538 T C 0.027933 -5.0691e-05
12:121316252 G A 0.831552 1.5988e-05
12:121317075 T G 0.945851 -7.2415e-06
12:121328762 A G 0.156270 -7.4553e-06
12:121332839 C G 0.105825 1.1742e-04
12:121334133 A C 0.062020 -4.4432e-05
12:121343673 C T 1.937406 4.9192e-05
12:121369960 G T 0.153316 1.0647e-05
12:121371233 T C 0.412610 5.7742e-06
12:121372005 C T 0.115776 -7.7197e-05
12:121374264 T C 0.662318 -8.1678e-06
12:121375583 T C 0.067155 -9.8310e-05
12:121388771 G T 0.231455 -8.8163e-06
12:121388962 C A 1.326519 -3.5480e-05
12:121400244 C A 0.637751 6.6641e-06
12:121402932 T C 0.456930 1.8163e-06
12:121403724 A G 1.181937 -2.0360e-06
12:121404923 T C 0.220481 -2.1152e-05
12:121416864 T C 0.058566 6.5994e-06
12:121416988 G A 0.631425 8.4503e-05
12:121417386 A G 0.030296 -3.8181e-05
12:121420430 T C 0.055415 2.6718e-05
12:121420807 A G 0.615161 6.8115e-05
12:121421992 T C 0.043821 9.2150e-05
12:121423998 A C 0.142047 -1.2775e-04
12:121424861 G A 1.244305 -6.5870e-06
12:121427653 C G 0.048076 -4.3133e-05
12:121437114 A G 0.388422 6.6169e-06
12:121439433 A G 0.698794 3.6111e-05
12:121441333 C T 0.230322 -1.9958e-05
12:121445728 G T 0.040228 -4.7436e-05
12:121450013 A G 0.036596 -1.0874e-05
12:121450881 A G 0.266901 2.0179e-06
12:121451150 G A 0.050488 1.0581e-04
12:121454148 T C 0.114033 -9.5119e-05
12:121454257 A T 1.625064 4.9424e-05
12:121454622 T C 0.587952 1.7236e-04
12:121458400 T C 0.374135 -5.4083e-05
12:121460686 A T 0.386345 1.4766e-05
12:121470256 A G 0.866872 7.5169e-05
12:121470651 G T 0.042425 8.2367e-06
12:121472871 G A 1.928100 -4.3005e-06
12:121476099 C A 0.494078 -1.0443e-05
12:121476423 G A 1.229342 2.6750e-05
12:121482954 G A 0.103786 -3.3994e-05
12:121486119 T C 0.079112 5.4099e-06
12:121488519 G C 0.027657 7.3597e-06
12:121489377 T C 0.266862 2.6347e-05
12:121491957 A G 0.281455 1.6577e-05
12:121498468 T C 0.055691 7.5203e-06
12:121502913 A G 0.123757 5.4479e-06
12:121503136 G T 1.673507 -7.5138e-06
12:121508631 A C 0.184232 -3.7265e-05
12:121525932 T C 0.024772 9.2683e-05
12:121533389 C G 0.077794 7.2344e-06
12:121542128 C A 0.136020 3.0571e-05
12:121545139 A G 0.030117 -9.7564e-05
12:121557376 T C 0.038943 2.9677e-04
12:121559410 A G 0.049845 1.0517e-05
12:121560835 A G 0.046745 2.3824e-05
12:121560971 C T 0.081472 1.3402e-05
12:121561052 T C 1.498726 2.5777e-05
12:121561406 T C 0.043149 -6.3969e-05
12:121562104 A G 1.591691 2.8943e-05
12:121567185 T C 0.092173 4.0057e-06
12:121577847 C T 0.157176 -8.6196e-05
12:121579024 G T 0.246047 1.8612e-05
12:121592689 C T 0.151372 1.8792e-05
12:121593019 T C 0.239407 -6.5982e-05
12:121595453 C T 0.040004 7.0422e-05
12:121597413 A G 0.265412 -1.7614e-05
12:121600238 A G 0.039332 2.4477e-05
12:121600253 C T 1.128042 -4.1772e-05
12:121601748 T C 0.051783 -6.3797e-05
12:121602135 A C 0.534069 2.3699e-05
12:121603053 C T 0.640358 1.5045e-05
12:121605355 A G 0.506698 1.5295e-05
12:121605373 A G 0.040624 -1.0079e-04
12:121613229 A G 0.037560 8.6954e-05
12:121614227 C T 0.174836 1.4938e-05
12:121614677 T G 0.052046 3.1978e-05
12:121615131 G C 0.148250 4.3714e-05
12:121615283 C T 0.794703 -3.0309e-05
12:121622196 G A 0.335724 -1.3333e-05
12:121622304 C A 0.353858 -2.1136e-05
12:121626365 C G 0.036969 7.4671e-05
12:121627068 T C 0.099885 -7.3936e-05
12:121634965 C T 0.648894 -2.7933e-05
12:121635710 T G 0.056560 6.6389e-05
12:121641509 G A 0.418222 -8.3370e-05
12:121648586 C A 0.230789 3.0102e-05
12:121654011 G A 0.652649 -3.3183e-05
12:121659684 T C 0.332897 3.6401e-06
12:121660787 C T 0.904818 -1.5340e-06
12:121665084 A C 0.172012 6.4264e-06
12:121666646 G A 0.227391 3.3685e-05
12:121670276 G A 0.035061 8.9509e-05
12:121673182 G A 0.291511 3.6840e-05
12:121677013 A G 0.048787 -1.2736e-05
12:121677538 T C 0.106110 -7.5231e-05
12:121680460 C G 0.697032 6.1007e-05
12:121682051 C T 1.603512 8.7633e-05
12:121686078 T C 0.689352 6.9240e-05
12:121688244 A T 0.615343 2.4192e-05
12:121689200 C G 0.049540 5.7636e-05
12:121691096 A G 0.246836 3.1204e-05
12:121699102 T C 0.079128 5.6689e-06
12:121701681 A G 0.162774 -3.3348e-05
12:121704150 A G 0.190396 3.7431e-05
12:121704684 C T 0.182041 -1.2686e-05
12:121704685 G A 0.823535 4.5835e-05
12:121706733 A G 0.040650 1.5595e-04
12:121707036 T C 1.783206 6.8091e-05
12:121708271 C T 1.009893 3.3135e-05
12:121710981 A G 0.062611 -1.3191e-05
12:121714945 A G 0.023506 1.1787e-04
12:121722904 C T 0.079407 7.7914e-05
12:121726465 T C 1.290956 -5.4796e-05
12:121729125 T C 0.028994 -1.3897e-04
12:121735407 G A 0.054581 -5.7883e-05
12:121750088 C T 0.092949 2.1528e-05
12:121755561 G A 0.192574 -1.4442e-04
12:121756084 A G 0.023029 2.0245e-04
12:121761521 T C 0.053156 -3.8417e-05
12:121764164 C T 1.220189 4.8664e-05
12:121768248 T C 1.806715 1.4715e-04
12:121781489 A T 0.023126 -5.9695e-05
12:121788113 A G 1.894260 -1.8124e-05
12:121789560 A C 1.678862 -2.4659e-05
12:121801098 C T 1.804252 -1.9041e-04
12:121806484 T C 0.123598 -6.3273e-05
12:121813249 A G 1.097830 -5.6233e-05
12:121813322 G A 1.709752 -9.1441e-05
12:121820110 T C 0.040088 2.5722e-04
12:121821867 G A 0.237453 -1.1132e-04
12:121821916 T G 1.431750 -3.0866e-06
12:121829943 T C 1.003888 -8.6024e-05
12:121837722 C T 0.067986 -1.0940e-04
12:121852051 G A 0.073604 -1.6213e-04
12:121867829 A G 0.213045 4.6694e-05
12:121870066 T C 1.893426 1.1222e-05
12:121871006 C A 0.788734 -1.8220e-04
12:121874505 A G 0.022331 7.0064e-05
12:121881223 G A 0.040539 1.1053e-04
12:121884347 A G 0.180853 6.1430e-06
12:121893626 G A 1.036628 -7.9363e-05
12:121906358 T C 0.048677 -1.4036e-05
12:121919295 A G 1.095451 2.0050e-04
12:121920475 T C 0.033211 -5.8983e-06
12:121925104 C T 1.379159 6.8026e-05
12:121926320 C T 0.045953 -4.9645e-05
12:121928372 T C 0.204103 -8.0891e-05
12:121928836 G A 0.194859 1.2875e-04
12:121938188 T C 0.024333 1.4447e-04
12:121946193 T C 0.167786 7.3334e-05
12:121951927 A G 0.030403 5.6198e-05
12:121957635 G A 0.033905 -2.1860e-05
12:121959081 T C 0.131502 -2.3593e-05
12:121969356 C T 0.047469 -1.7446e-04
12:121976543 A G 0.059978 2.9366e-05
12:121976871 A T 0.038209 1.3752e-04
12:121983465 A G 1.020864 -1.0318e-04
12:121991793 C T 0.081472 -2.7898e-05
12:121996910 C T 0.027501 -2.2885e-05
12:121997416 T C 0.565206 2.0231e-05
12:121997478 G A 0.631055 -1.1715e-05
12:122012328 G T 0.044528 1.0948e-04
12:122013041 A G 0.246275 -5.4402e-05
12:122014658 A G 0.050407 2.1656e-04
12:122014770 G C 0.119791 1.8542e-05
12:122015993 T C 0.034181 1.1008e-04
12:122028904 A C 0.244567 6.6046e-05
12:122030261 T C 0.296730 -1.6500e-05
12:122030569 T C 0.819169 1.5164e-05
12:122035556 A G 0.083724 1.9243e-05
12:122042849 A G 0.161126 -4.5824e-06
12:122066512 T C 0.043594 3.2435e-04
12:122092181 T C 0.186355 -9.0144e-05
12:122109341 G A 0.024096 -1.4665e-05
12:122111001 G C 0.027819 -9.8209e-05
12:122114562 T C 0.054457 1.1298e-04
12:122117069 A G 0.115289 2.9491e-05
12:122121454 T G 0.144254 -2.0264e-05
12:122131468 A G 0.725137 -1.4989e-05
12:122140449 A G 0.020630 8.2258e-05
12:122144981 T C 0.075301 2.5018e-05
12:122146369 G A 0.084075 2.8893e-05
12:122146607 C A 0.032188 3.7386e-05
12:122152839 A G 0.092757 1.3800e-04
12:122158057 A G 1.919252 -1.1208e-04
12:122158662 G C 0.690446 1.0568e-04
12:122159037 G A 0.322209 5.5008e-05
12:122162847 C T 1.773920 -7.1226e-05
12:122186317 A G 1.104017 -5.1553e-05
12:122194732 T C 0.097009 -9.4962e-05
12:122203915 T C 1.439037 -4.5996e-04
12:122204953 T C 0.245846 4.9446e-06
12:122206397 T C 0.027654 1.6651e-05
12:122208989 G A 0.550999 -1.2566e-05
12:122212375 G A 0.165871 -5.8753e-05
12:122215441 G C 0.075740 2.5291e-05
12:122215580 T C 0.072481 1.8613e-05
12:122217507 T C 0.040225 6.4881e-06
12:122220917 A G 0.150551 -2.1750e-05
12:122221822 C T 0.365543 1.5567e-05
12:122226529 G A 0.450572 2.4431e-04
12:122226872 T C 0.062662 -4.9597e-05
12:122234191 A C 0.022785 1.0151e-05
12:122236427 A C 0.044931 5.4758e-05
12:122237115 G A 1.625310 3.9464e-06
12:122247114 A G 0.057599 -7.2919e-05
12:122249048 T G 1.622360 1.0747e-05
12:122260947 A G 0.038495 -1.6940e-04
12:122261456 A G 1.095123 -3.7050e-05
12:122263448 A G 0.382233 2.4213e-07
12:122264635 C T 0.342998 4.3184e-05
12:122266840 A G 0.046015 4.4302e-05
12:122287290 A T 1.737623 -7.6939e-05
12:122295335 C T 1.748883 -6.4818e-05
12:122310599 T C 0.930960 -2.0423e-05
12:122324606 A C 0.091764 -7.9019e-05
12:122326812 C T 1.748120 -6.7259e-05
12:122332616 T C 0.115068 -5.7281e-05
12:122341560 G A 0.585881 1.6347e-05
12:122355716 T C 1.941073 -9.4881e-05
12:122356293 C G 1.027128 -3.9792e-05
12:122359069 G C 0.026086 1.0083e-05
12:122361412 G A 1.171278 -4.6254e-05
12:122361711 T C 0.020903 -1.1411e-04
12:122365583 T C 0.230919 -3.5609e-05
12:122371029 A G 0.037891 1.2304e-05
12:122373729 T C 0.987815 -4.8728e-05
12:122380838 T C 0.038686 1.6246e-05
12:122386948 A G 0.099602 -3.3375e-05
12:122392038 T C 0.084610 5.1991e-05
12:122395777 G A 1.751233 -5.6021e-05
12:122396395 T C 0.579510 1.1029e-05
12:122396990 C T 0.028728 3.2261e-05
12:122404946 T C 0.021078 -9.9007e-05
12:122405912 T G 0.579834 1.6022e-05
12:122409664 C T 1.669339 -9.6985e-05
12:122413196 C T 0.043331 4.7209e-05
12:122450278 A G 0.143871 -1.8828e-05
12:122454332 C A 0.033198 -1.4845e-05
12:122457579 T G 1.752560 -7.0253e-05
12:122462356 C T 0.103195 -3.5672e-05
12:122466107 A G 0.039420 2.5482e-05
12:122468687 T C 0.102089 -3.0752e-05
12:122471900 T C 0.144981 1.2075e-04
12:122475401 A G 0.129658 -1.6040e-05
12:122476623 T G 0.054652 2.7838e-05
12:122478870 C T 0.543638 4.6536e-05
12:122481290 T G 0.990532 -5.5679e-05
12:122481879 C A 0.093237 -3.9814e-05
12:122483567 T C 0.038800 5.5026e-05
12:122484540 A G 0.894130 -9.7117e-06
12:122486209 A C 1.266564 -6.2025e-05
12:122494845 T C 0.377828 -3.9051e-05
12:122513708 T C 0.132709 -6.7954e-06
12:122518243 G A 0.115627 -8.2290e-07
12:122520085 T G 0.024505 4.1246e-06
12:122520112 T C 0.245431 7.8143e-05
12:122594249 C T 0.954222 -3.3336e-05
12:122600984 A C 0.108054 -5.7682e-05
12:122605297 A G 0.046635 9.3299e-06
12:122613000 C T 0.391584 -5.1339e-05
12:122613192 G C 0.113118 6.4700e-05
12:122613599 G A 1.347990 -1.2821e-04
12:122617989 G A 0.809977 3.0848e-06
12:122618042 A G 0.061400 4.3600e-05
12:122618293 T C 0.025090 -2.5263e-05
12:122622795 G A 0.101848 3.7787e-05
12:122625212 G A 1.047378 3.9881e-05
12:122632936 A G 0.957620 2.1630e-05
12:122633031 A G 0.060241 2.7889e-05
12:122633456 C T 0.354001 -9.0153e-05
12:122638272 A G 0.020143 -3.7830e-05
12:122643557 G A 1.315916 7.1195e-05
12:122647741 C G 0.466804 -3.8373e-05
12:122651255 A G 0.294124 3.7583e-05
12:122655490 G A 0.356413 4.7762e-05
12:122655563 T C 0.038624 -2.5453e-05
12:122658379 C T 0.377961 -1.9234e-06
12:122662775 T C 0.959607 6.0330e-05
12:122674780 A C 0.421704 3.2167e-06
12:122675882 T C 0.410042 -9.2833e-06
12:122678607 C T 0.546559 7.9218e-05
12:122689244 T C 0.640147 -1.9515e-05
12:122692820 C T 1.151310 5.1860e-05
12:122717710 A C 0.060767 -2.6283e-05
12:122740810 C G 0.034324 -3.4938e-05
12:122748099 G A 0.118486 9.2535e-05
12:122760524 A C 0.034674 2.5839e-07
12:122761253 T C 0.121764 -2.2712e-06
12:122772514 T C 0.548253 5.9076e-05
12:122780375 C T 0.685785 5.6415e-05
12:122781689 A G 0.101884 -1.5029e-04
12:122781897 A G 0.211931 5.8498e-06
12:122803643 T C 0.178503 -5.1482e-05
12:122804034 G A 1.067768 -2.6052e-04
12:122812503 C G 1.261140 -6.6484e-05
12:122817580 G A 0.194768 -2.1995e-05
12:122823777 G A 1.499904 -1.3237e-05
12:122825398 T C 0.031124 -4.2547e-05
12:122832709 C T 0.216365 6.7452e-05
12:122864920 A G 0.060728 7.8652e-05
12:122865029 C T 0.499028 1.4692e-05
12:122883067 C T 0.041409 -2.1554e-05
12:122889815 T C 0.076908 2.1826e-05
12:122891863 T C 0.024658 -1.2911e-05
12:122895441 T C 1.054292 -6.9585e-05
12:122910898 G T 0.032889 -2.8559e-05
12:122922156 T C 0.052107 2.0032e-05
12:122929822 C T 1.505766 -1.0052e-05
12:122931150 A G 1.287171 -1.4761e-05
12:122936627 A G 0.027667 -1.0139e-06
12:122940996 G A 0.219637 2.2717e-05
12:122943376 C A 1.487064 -2.5657e-06
12:122958181 C T 0.022292 4.4558e-05
12:122965724 A C 0.200441 -2.1182e-05
12:122973701 G T 0.133193 6.4398e-05
12:122973836 G A 0.044415 1.5485e-05
12:122985057 T G 1.488447 -2.9354e-06
12:122988843 A C 0.903150 -4.3953e-05
12:123003317 C T 0.967585 -5.7113e-05
12:123012511 T C 0.039079 -1.0545e-04
12:123023566 A G 0.108441 -4.3094e-05
12:123030788 T G 0.200925 2.9525e-06
12:123041693 G A 0.063403 4.1332e-05
12:123057792 G A 0.110167 2.4194e-05
12:123078717 A C 0.031334 -3.1109e-05
12:123079766 A C 0.511459 5.4350e-05
12:123100188 A G 0.128064 4.2051e-05
12:123102921 G T 0.196228 -6.6960e-06
12:123110585 A G 0.753488 -6.7061e-05
12:123110785 A C 0.066788 -8.7373e-05
12:123112806 A G 1.476798 -5.9882e-06
12:123116209 T C 1.471926 -1.8898e-05
12:123119472 C T 1.462559 -1.4004e-05
12:123127276 G C 0.360204 -2.1942e-05
12:123134609 G A 0.067947 9.9889e-06
12:123139394 A C 0.092919 -8.2905e-05
12:123145864 T C 0.869871 -3.5222e-05
12:123152855 C T 0.033980 -5.9092e-05
12:123153825 T C 0.416109 2.7889e-05
12:123154039 G A 1.170701 -2.0911e-05
12:123155683 T C 0.145984 1.1798e-04
12:123156551 C T 1.064740 1.1965e-05
12:123159176 G A 0.255713 1.5500e-05
12:123162786 T C 0.360246 1.4148e-04
12:123163848 T G 0.829494 -5.7486e-05
12:123169235 T G 0.060163 1.3605e-04
12:123180061 C A 0.361739 1.2315e-04
12:123188577 T C 0.066603 -8.8175e-05
12:123201539 G C 1.135364 2.2932e-05
12:123201925 T G 0.421273 3.4093e-05
12:123206691 A G 0.672315 9.3411e-06
12:123223330 T C 0.715188 -1.4496e-05
12:123243687 A G 1.777413 -8.3207e-07
12:123254538 G A 0.177247 1.1138e-05
12:123262476 T C 0.032448 5.0191e-06
12:123273206 A G 0.099219 -6.5420e-06
12:123273573 G A 0.075818 -2.1889e-05
12:123288313 C T 0.064237 -4.0019e-05
12:123293656 A G 1.861419 -1.9493e-05
12:123297902 T C 0.044071 -2.9400e-05
12:123304922 A G 0.057671 -1.1695e-04
12:123311243 A G 0.114965 -1.5512e-05
12:123311981 T C 0.065285 -2.7433e-05
12:123316881 A C 1.903095 -5.1961e-05
12:123322415 A C 0.287785 -2.8074e-05
12:123326598 T G 0.709843 1.3461e-05
12:123326899 G T 0.026696 8.9426e-05
12:123327900 A C 1.789510 -3.3171e-06
12:123331663 G A 0.042454 4.1033e-05
12:123334442 T C 0.058096 5.4178e-06
12:123339135 G T 0.156065 -9.5315e-06
12:123339358 G C 0.758383 -5.2248e-06
12:123344021 A G 0.111368 -3.3481e-05
12:123345509 T G 0.105344 -7.5469e-05
12:123358382 A G 0.031756 -8.7869e-06
12:123387922 G T 0.120177 -5.1727e-05
12:123403710 A C 0.167591 -3.4989e-05
12:123414349 C T 0.196215 -7.4497e-06
12:123425575 T C 0.822999 5.2947e-06
12:123429668 A C 0.215492 2.6153e-05
12:123444507 T G 0.029205 -9.4356e-05
12:123452527 C T 0.059482 3.2390e-05
12:123457619 T C 1.429468 2.6214e-05
12:123464279 C T 1.427784 2.9831e-05
12:123472472 A G 0.052185 -6.3677e-05
12:123488399 A C 0.048456 -4.2666e-05
12:123493772 G A 0.035353 -3.0874e-05
12:123504567 T C 0.025200 2.6730e-04
12:123519112 A G 0.050410 1.6361e-04
12:123522924 A G 0.052883 -9.0936e-06
12:123523991 G A 0.074857 2.4375e-05
12:123532142 C T 0.056642 -1.4538e-04
12:123550813 G A 1.569068 1.7681e-05
12:123554695 C T 0.094695 -1.8489e-05
12:123556575 G T 0.034700 1.4415e-05
12:123556647 T C 0.055110 1.2408e-05
12:123572794 G A 0.144365 2.3648e-05
12:123575742 G A 1.430163 1.7707e-05
12:123575884 C A 0.043720 8.4303e-05
12:123593899 T C 0.241994 -2.5178e-05
12:123595064 A G 0.600208 -1.6111e-05
12:123610753 C T 0.093786 -4.6327e-05
12:123610989 T C 0.049374 4.1559e-05
12:123615869 C A 0.067443 -6.7244e-05
12:123618603 T C 1.573855 4.6609e-05
12:123627972 C G 0.058008 1.7452e-04
12:123632930 A G 1.508145 6.9885e-05
12:123637698 C A 0.056304 2.1232e-05
12:123652848 A G 0.047618 -5.3088e-05
12:123656809 A G 0.756640 2.2847e-05
12:123660100 C T 0.077898 -3.2412e-05
12:123689674 T C 0.067366 -6.3283e-05
12:123701010 T G 1.578753 5.5149e-05
12:123705962 T C 0.068437 -6.2591e-05
12:123717444 T C 0.093692 -4.3171e-05
12:123736084 T G 0.663617 -1.9311e-05
12:123738265 A G 0.046323 6.0597e-05
12:123742093 G T 1.579646 7.7262e-05
12:123745869 T C 0.091196 -1.4573e-05
12:123748216 A C 0.070335 -4.2813e-05
12:123750994 A G 0.111303 1.6674e-04
12:123757504 T G 0.103049 -5.4854e-05
12:123758235 G C 0.402016 -3.4051e-05
12:123787811 T C 0.114487 1.5803e-04
12:123805261 A G 0.030095 -4.5941e-06
12:123806219 T C 0.407309 -4.1430e-05
12:123812197 T G 0.059634 4.8883e-05
12:123821609 C A 0.062825 3.8317e-05
12:123822711 A G 0.408945 -4.1925e-05
12:123823546 G A 0.409536 -4.1891e-05
12:123828792 A G 1.930106 3.5972e-05
12:123836339 A G 0.029014 -6.1461e-05
12:123843379 T C 0.046044 7.3760e-05
12:123846618 G A 1.933030 5.6430e-05
12:123847841 T C 0.062607 4.4031e-05
12:123867183 C T 0.092072 -3.6757e-06
12:123875394 T C 1.815846 -5.5360e-05
12:123894014 T C 0.040085 1.8101e-05
12:123895053 T C 0.715263 1.6952e-05
12:123900136 A G 0.813467 4.9015e-05
12:123902892 C T 0.052140 1.8901e-04
12:123907563 A G 0.386173 -3.7943e-05
12:123908570 C T 0.066522 1.3011e-05
12:123909289 T C 0.071381 -2.2781e-05
12:123913433 G A 0.418640 -3.7659e-05
12:123915711 C A 0.021325 1.1921e-04
12:123917276 A G 0.056541 -2.9480e-05
12:123917593 G A 0.726607 -3.1373e-05
12:123919299 A C 0.051481 -1.0272e-05
12:123919969 C T 1.343689 -3.4134e-05
12:123921264 T G 0.565524 -2.0987e-05
12:123926515 A G 0.138379 9.5316e-06
12:123935689 G A 0.039575 2.6821e-05
12:123946841 A G 0.054337 -2.7993e-05
12:123950471 A G 0.023490 -4.6748e-05
12:123951492 C T 0.066473 -2.7851e-04
12:123962482 T C 1.193706 -8.3953e-06
12:123969017 T C 0.079313 2.7631e-05
12:123981144 A G 0.409056 6.0734e-06
12:123983753 T C 0.396371 3.9443e-06
12:123983941 A G 0.819208 4.0121e-06
12:124000651 A G 0.408277 -1.3925e-05
12:124004046 C T 0.063136 3.1007e-05
12:124007762 T C 1.230010 4.0602e-06
12:124008073 G A 1.671861 1.7554e-05
12:124008074 C T 0.038086 -1.7976e-05
12:124008897 G C 1.737237 5.7319e-05
12:124011253 A G 0.404645 4.9822e-06
12:124013306 G A 1.634535 2.1003e-05
12:124015496 C T 0.038751 -1.5568e-04
12:124017850 C G 0.391499 2.4944e-06
12:124022243 A C 0.427595 -2.2896e-06
12:124022249 A G 0.078203 2.4231e-06
12:124040064 A G 1.301180 1.6772e-05
12:124043296 G C 1.814690 2.1901e-05
12:124050835 A G 0.066486 -7.0972e-05
12:124056029 A G 0.025093 -6.3945e-05
12:124057169 T C 1.162664 6.4311e-06
12:124068131 G C 0.512089 1.5484e-04
12:124069667 G A 1.114588 -6.6088e-07
12:124069974 A G 0.065158 3.6479e-06
12:124075915 T G 0.284678 -1.3099e-05
12:124092033 C G 0.037031 -2.1921e-05
12:124097766 G A 0.285104 -7.8675e-06
12:124098162 T G 0.530775 -1.4862e-05
12:124102894 A G 0.146533 3.8915e-05
12:124104551 G A 0.087535 6.7459e-05
12:124105848 G A 1.974537 -6.3644e-06
12:124111723 C T 0.124163 3.6621e-05
12:124112028 T C 0.022844 -9.4671e-05
12:124134988 G A 0.047021 -6.2275e-05
12:124136607 T C 0.037235 -6.5539e-06
12:124141662 T C 0.086785 3.6177e-05
12:124156487 T C 0.791710 -3.2523e-06
12:124156809 A T 0.036713 4.9406e-05
12:124171417 A G 0.029325 -3.0250e-05
12:124172555 T A 0.829387 -1.6070e-06
12:124179417 C T 0.920174 1.0214e-05
12:124184369 T C 0.042058 2.9932e-05
12:124186348 C T 0.142982 -1.5848e-05
12:124198360 T A 0.066109 2.4394e-06
12:124203832 A G 1.852494 1.2537e-05
12:124207209 T C 1.163274 2.1602e-05
12:124214084 A G 0.115675 -4.1253e-05
12:124215126 T C 0.058673 8.4869e-05
12:124216482 A G 0.068297 4.4658e-06
12:124218026 C T 1.167241 1.1040e-05
12:124219791 T C 1.211655 1.2246e-05
12:124229429 C T 1.231273 1.8281e-05
12:124242557 G A 0.043444 -2.4335e-05
12:124244936 T C 0.073036 -3.5184e-05
12:124246910 A G 0.152339 -7.3292e-06
12:124250882 C T 0.469686 1.4285e-05
12:124250893 T C 0.105218 -8.0627e-05
12:124256619 C T 1.550158 -4.7574e-06
12:124259585 G A 0.142485 -3.1740e-05
12:124265687 C T 1.212259 2.1205e-05
12:124270939 G A 1.070520 4.2563e-05
12:124274474 G A 1.292244 2.5884e-05
12:124281322 C T 0.218741 -2.0665e-05
12:124283801 G A 0.025320 -1.9683e-05
12:124288264 A G 0.079540 7.7506e-06
12:124289636 T C 0.076314 -3.0757e-05
12:124298030 A G 0.027790 -8.2659e-07
12:124298077 T C 0.038209 5.7130e-05
12:124298659 G A 0.111806 1.3665e-05
12:124304808 C T 0.059504 -3.3247e-05
12:124319864 G T 1.090988 -4.6710e-06
12:124323006 G A 0.021850 -2.0904e-05
12:124323266 T C 0.066463 -1.9029e-05
12:124325977 G T 1.784154 -8.5375e-05
12:124326587 C T 0.034373 3.5898e-05
12:124330311 T C 0.245658 -2.1010e-05
12:124332956 C T 1.199185 -1.3236e-05
12:124333367 A G 0.029144 3.6098e-05
12:124337772 T C 0.086532 -1.0960e-05
12:124338360 T C 0.684867 -5.0314e-06
12:124338958 A C 0.128571 -2.9039e-05
12:124358590 A G 0.038628 3.4591e-05
12:124362889 T C 1.014317 -3.6319e-05
12:124363549 A G 0.025307 8.0712e-05
12:124374304 A G 0.031347 -3.6908e-06
12:124374596 G A 0.130408 4.1477e-06
12:124379691 A G 0.050867 -1.3489e-04
12:124380047 G A 0.172632 -5.4292e-05
12:124386673 T C 0.452338 3.5713e-05
12:124387669 T C 0.055434 -1.9365e-05
12:124399005 A G 0.066642 -2.6404e-05
12:124399550 C T 0.277450 -7.4311e-05
12:124416463 T C 0.074867 4.6073e-05
12:124419062 C A 0.667031 -5.1867e-05
12:124420563 G T 0.025638 -3.3391e-05
12:124422262 A G 0.113838 5.3319e-05
12:124427306 A T 0.622230 -3.8920e-05
12:124439296 C T 0.030124 2.2682e-05
12:124444409 C T 0.942372 6.5204e-05
12:124460167 T G 0.666467 -6.9536e-05
12:124474424 G A 0.021945 9.0755e-06
12:124478586 C A 0.231954 -1.8801e-05
12:124481252 G A 0.070709 -1.8873e-05
12:124481726 T G 0.105351 -3.8743e-05
12:124483614 G C 0.152521 -5.8040e-06
12:124489100 A G 0.048793 4.3673e-05
12:124499584 A G 0.040208 4.2410e-05
12:124504283 C T 1.454499 3.9188e-05
12:124510950 A G 0.057164 4.5142e-05
12:124513479 T C 0.035544 -2.5428e-05
12:124516911 A G 0.236427 -9.5749e-05
12:124519846 C T 1.360042 9.5762e-05
12:124528518 G T 0.344021 -2.8763e-05
12:124537088 A G 0.024408 4.0427e-05
12:124538758 T G 0.031062 -1.8278e-05
12:124545142 G A 0.060218 -9.6129e-05
12:124567308 A C 1.160538 4.9429e-05
12:124567648 A G 1.927097 9.1794e-06
12:124572307 T C 0.032458 1.3609e-06
12:124575516 G A 0.320226 6.6374e-05
12:124583705 T C 0.292319 1.4409e-04
12:124584176 C A 0.138870 -2.3865e-05
12:124604938 G A 1.596378 -4.4411e-05
12:124606941 C T 0.767140 -1.9342e-05
12:124607248 T C 1.206605 -3.8139e-05
12:124609510 T C 0.439725 -1.1439e-05
12:124615586 C T 0.052292 1.1416e-05
12:124617648 T G 0.407543 6.3098e-05
12:124621986 G A 0.038725 4.1629e-05
12:124623424 G A 0.023804 -5.0318e-05
12:124628408 G A 0.042454 6.3605e-05
12:124633209 T C 0.103835 -1.1423e-06
12:124634713 T C 1.370662 6.8235e-06
12:124634837 A G 0.046109 4.4810e-05
12:124635113 C T 0.863682 9.3046e-07
12:124637099 G T 0.257878 5.1877e-05
12:124641263 G T 0.068356 1.4866e-05
12:124642514 G A 0.146478 1.1168e-05
12:124644382 T C 0.518132 2.2066e-05
12:124644558 G A 0.063036 3.9495e-06
12:124652123 A G 0.084626 -4.0446e-06
12:124659565 A G 0.271975 -3.3628e-05
12:124666686 T C 1.120174 -2.0104e-05
12:124667707 C T 0.128934 -2.4394e-05
12:124668336 A C 0.762395 -2.6463e-05
12:124669294 G A 1.730495 7.2852e-06
12:124678044 A G 0.487824 -7.7202e-06
12:124681967 A G 0.051760 6.9128e-05
12:124683380 A C 0.075295 2.2994e-05
12:124684223 A G 0.026992 1.0980e-05
12:124693142 A G 0.078924 3.0186e-04
12:124696144 T C 0.113579 -4.5715e-05
12:124699195 C T 0.781230 7.6665e-06
12:124700113 C A 0.077356 -1.1172e-05
12:124700323 G C 0.162992 -4.5816e-05
12:124708608 T C 0.029822 -1.7213e-05
12:124710095 A C 0.064915 -5.5816e-05
12:124715313 C T 1.061595 5.5476e-05
12:124715803 A G 0.048212 3.2991e-05
12:124716081 G T 0.252740 -8.9100e-05
12:124716503 G A 1.928960 5.3714e-05
12:124719241 T C 0.149775 1.9631e-05
12:124719813 T C 0.382710 8.4097e-06
12:124721626 C T 1.244165 -6.2660e-05
12:124722776 G A 1.658511 -1.1226e-05
12:124733799 C T 0.539636 1.4914e-05
12:124740279 T C 0.195878 1.1503e-05
12:124747789 G A 0.142495 -5.8648e-05
12:124750131 G T 0.604625 -1.2629e-05
12:124751555 T G 0.237440 5.2931e-05
12:124752080 T C 0.116746 -1.3234e-05
12:124755793 A C 0.084812 3.2227e-05
12:124761911 T C 0.025956 -7.4236e-05
12:124767787 C T 0.233915 1.0751e-04
12:124771833 A G 1.399289 1.3302e-05
12:124774801 T C 0.024557 -5.4812e-05
12:124777818 G C 0.024694 -5.2472e-05
12:124782821 A C 0.144644 -1.1126e-04
12:124784336 A G 0.038848 -9.5879e-05
12:124786088 A G 0.135565 -9.8350e-05
12:124790025 T C 1.823376 1.5123e-04
12:124793049 T C 0.179097 2.6293e-04
12:124797458 G A 0.030669 -3.2249e-05
12:124797804 C T 1.839614 2.7125e-05
12:124798811 A G 0.041338 3.2080e-04
12:124801421 C T 1.295899 -2.9713e-05
12:124802638 A G 1.042880 -6.8257e-05
12:124803665 C T 0.042623 5.1995e-06
12:124808840 C A 0.222279 1.1222e-04
12:124820484 T C 0.085915 -3.3917e-06
12:124822063 G A 0.319522 7.9397e-05
12:124823882 C T 1.238342 -1.7106e-05
12:124824869 A G 0.020792 -2.0188e-05
12:124826462 T C 0.320800 -5.0060e-06
12:124826676 T C 0.322641 -1.0160e-05
12:124830066 C T 0.310920 1.8543e-05
12:124838049 T C 0.566643 -2.8567e-05
12:124843104 C T 0.487402 -2.3696e-05
12:124844124 G C 0.118022 -1.1861e-04
12:124844238 A C 0.033204 4.9247e-05
12:124844921 T C 0.946500 2.2374e-05
12:124844973 A G 0.031422 2.0226e-04
12:124844986 C T 0.371541 -3.3172e-04
12:124845913 A G 0.083938 -6.3419e-06
12:124848852 T G 0.295983 2.3595e-05
12:124852609 C T 1.220296 -1.3614e-04
12:124855116 A C 0.078745 6.4363e-05
12:124855577 G C 0.289148 5.2533e-05
12:124859887 T C 0.086574 1.0694e-04
12:124860376 T G 0.381074 6.4738e-05
12:124860705 A G 0.188867 -4.2431e-05
12:124867608 G A 1.114140 -6.0870e-05
12:124868896 A G 0.046051 5.0662e-05
12:124872587 C T 0.070550 -2.8541e-05
12:124876133 T C 0.488570 2.1569e-05
12:124877343 A G 0.047972 -2.7042e-05
12:124878404 A G 0.121417 1.3255e-04
12:124882060 T C 0.050127 3.1652e-05
12:124882243 A G 0.289482 9.8888e-05
12:124883609 A G 0.050488 -1.8738e-04
12:124883884 T C 0.294782 9.6335e-05
12:124885829 C T 1.328597 6.9736e-06
12:124891619 A G 0.115672 4.9069e-05
12:124897448 A G 1.085795 6.6029e-06
12:124897565 G A 0.081494 -2.4030e-05
12:124902199 C T 1.705432 6.4637e-05
12:124905924 C T 0.129681 -2.6767e-05
12:124906227 A G 0.024577 -1.5404e-05
12:124907154 A G 0.042062 -3.0131e-05
12:124913449 G C 1.937669 -8.4055e-06
12:124919724 G T 0.024093 -2.1262e-05
12:124921684 G A 0.132920 -3.1531e-05
12:124921737 G A 0.177783 -9.5795e-05
12:124926143 A G 0.288346 7.9130e-06
12:124927703 A G 0.061627 -2.9265e-05
12:124928535 G T 0.120041 4.3234e-05
12:124929185 A G 1.162758 -1.5039e-06
12:124933494 G A 0.056609 -1.1052e-05
12:124935029 G A 0.242945 4.3585e-05
12:124936972 C T 0.062630 6.5627e-07
12:124940205 T C 0.035723 1.2093e-05
12:124947177 A G 0.071760 -7.6719e-05
12:124951416 A G 0.044694 1.1664e-04
12:124953815 A G 1.156747 -8.0993e-06
12:124954739 A G 1.379208 -2.0172e-05
12:124957153 T C 0.255003 -1.4033e-05
12:124958405 C G 0.097149 -2.0972e-05
12:124968406 T C 0.049968 1.8566e-05
12:124968765 T C 0.037213 -1.7503e-05
12:124970095 T C 0.093101 -2.0840e-05
12:124970879 A C 0.230468 3.8865e-05
12:124971823 T C 1.080543 -3.1993e-06
12:124972033 T C 0.034314 3.4318e-05
12:124972603 T C 0.038196 4.5091e-05
12:124972667 C T 0.073724 -2.3335e-05
12:124974912 T C 0.056564 3.0353e-05
12:124975312 T C 0.201289 -1.0592e-04
12:124978811 A G 0.614388 -2.4895e-05
12:124979266 A G 0.184167 6.5259e-06
12:124979851 G A 0.132586 -3.9170e-05
12:124981979 A C 0.039355 2.5393e-05
12:124983616 C T 1.571729 7.0434e-06
12:124983825 T C 0.084578 2.2755e-05
12:124984341 C A 0.724650 1.7901e-05
12:124984523 C A 1.901930 -3.0782e-04
12:124984890 A C 1.874698 -3.4141e-06
12:124990055 T C 1.366793 2.9349e-05
12:124992552 T C 0.114559 1.4810e-04
12:124994695 T C 0.078729 8.5238e-06
12:124995222 T G 0.022909 9.5754e-05
12:124995815 A G 1.540713 2.4543e-06
12:124997573 A G 0.059579 -4.3288e-05
12:124997963 T C 1.375770 -1.4614e-05
12:124998180 G T 0.320203 1.1532e-04
12:124999505 A C 0.167198 -7.8855e-05
12:125000246 C T 0.076155 -2.4941e-05
12:125003996 C T 0.480991 -2.3450e-05
12:125005343 T C 0.397744 3.1963e-06
12:125006068 C T 1.275483 -2.8070e-05
12:125020162 A G 0.622149 -2.2499e-05
12:125022764 T G 0.136059 3.1047e-04
12:125024475 T C 0.158438 -1.6056e-04
12:125028111 A G 0.099391 2.2700e-05
12:125029250 T C 0.129493 -5.6905e-05
12:125031404 A G 0.390584 3.1483e-05
12:125033933 A G 0.141382 -7.9066e-05
12:125035814 A G 0.149976 4.0121e-05
12:125036389 A G 0.143271 2.6603e-05
12:125037791 G C 1.850413 3.7538e-06
12:125040226 T C 0.020218 2.6291e-05
12:125043099 T C 0.253763 -1.7177e-04
12:125043714 T C 0.050127 -3.1697e-05
12:125046987 A G 0.208770 1.7430e-05
12:125047455 A G 0.066486 -8.0805e-05
12:125059111 A G 0.108126 6.7265e-05
12:125060293 T C 0.466859 8.5431e-05
12:125064259 G T 0.312394 5.1945e-05
12:125064554 T C 0.138970 -1.1455e-05
12:125067249 G A 0.423629 7.7080e-05
12:125076433 A G 0.044376 -1.4118e-05
12:125077076 C T 1.095013 -1.7625e-05
12:125077213 G A 1.716003 5.4207e-05
12:125078167 A C 0.197517 1.1581e-04
12:125080509 T C 0.048654 8.8500e-06
12:125081417 G A 0.070527 -3.0973e-05
12:125087673 T C 0.269969 2.8280e-05
12:125088084 A G 1.964667 -1.4221e-05
12:125088748 A C 0.252419 1.7156e-04
12:125088836 C G 1.694039 -3.0600e-05
12:125089580 T G 0.082913 -3.6546e-05
12:125093422 A G 0.103741 6.0729e-05
12:125093883 A G 0.035190 -6.6321e-05
12:125094365 T C 0.116922 -9.2498e-05
12:125096584 A G 0.592704 9.8968e-06
12:125096843 A G 0.141456 1.5616e-05
12:125097030 T C 0.687587 8.8512e-06
12:125097357 A G 0.134510 1.1522e-05
12:125097434 T C 0.054944 -3.2840e-05
12:125097710 G A 0.636375 -3.4980e-06
12:125105711 T C 0.136552 8.0543e-05
12:125108927 G A 0.147471 1.1823e-04
12:125110710 T C 1.002769 -1.8142e-05
12:125118479 T C 0.792824 3.6361e-05
12:125123075 A C 1.525536 -4.3917e-05
12:125123596 C A 0.041263 2.5261e-05
12:125126319 T C 0.687230 3.7023e-05
12:125127812 T C 0.083211 6.0622e-05
12:125135227 A G 1.007809 8.6083e-05
12:125138646 G A 0.793473 -2.0735e-05
12:125139585 T C 0.065512 -2.1386e-05
12:125141299 A G 0.110570 7.7268e-05
12:125143550 T C 0.058842 -6.5942e-06
12:125151003 C T 0.079307 5.0538e-05
12:125153285 G T 0.162609 -1.1570e-06
12:125153645 A G 0.764225 -1.8430e-05
12:125154445 C T 0.087609 -6.4944e-04
12:125159653 T G 0.264587 2.1204e-05
12:125162035 A G 0.028907 2.6137e-06
12:125162419 A G 0.128727 4.0817e-05
12:125163958 A G 0.336542 1.3939e-04
12:125166046 G A 0.773025 3.1375e-05
12:125169395 G A 1.914760 -3.5031e-05
12:125173244 C T 0.115247 -1.0865e-06
12:125178876 T C 0.048212 7.9826e-07
12:125179033 A G 1.023915 5.6096e-05
12:125179779 A G 0.119216 1.8230e-06
12:125185582 A C 0.777267 -1.4537e-05
12:125186815 A G 0.084474 1.5005e-04
12:125191086 A G 0.037031 -2.9274e-05
12:125195074 C A 0.104120 -8.0600e-05
12:125195426 A C 0.209815 -2.2439e-05
12:125199071 C T 0.148587 6.6338e-05
12:125200167 T C 0.083841 -2.5204e-04
12:125201051 G T 0.167104 -7.4223e-05
12:125205728 A C 0.245155 -1.2744e-05
12:125210629 C T 0.098797 1.5254e-04
12:125221983 T C 0.881663 -3.8232e-05
12:125223786 T C 0.058985 3.2926e-05
12:125225187 C A 0.122602 6.6234e-05
12:125229424 G T 0.054250 -1.0576e-05
12:125238811 T C 0.918412 5.7877e-06
12:125239116 T C 0.030870 2.0219e-06
12:125243574 A G 0.166825 -1.9728e-04
12:125243901 C G 0.096590 7.5355e-05
12:125248881 G A 0.057434 -1.7398e-05
12:125250432 C G 0.953660 -8.1191e-05
12:125250796 C A 0.048277 8.0745e-05
12:125254636 G T 0.085354 -2.2851e-05
12:125258607 G C 0.149236 -1.1688e-06
12:125261593 T C 1.380324 1.8750e-07
12:125264018 G A 1.894731 -1.0313e-05
12:125266242 T C 0.111307 -5.2600e-07
12:125272763 T A 0.079443 1.6800e-04
12:125275819 T C 0.021266 -2.8943e-05
12:125276231 G A 1.879803 5.2776e-05
12:125284748 G A 1.028933 -1.9625e-05
12:125286728 G A 0.941732 -3.9463e-05
12:125293557 A G 0.134945 -2.6239e-05
12:125295028 T C 0.094013 -7.8317e-07
12:125299542 T C 0.022214 -4.4857e-05
12:125300472 T G 0.594940 -4.6357e-06
12:125303896 A G 0.124536 -1.4402e-04
12:125304228 T C 0.074337 -3.2338e-04
12:125312425 C G 0.281660 1.2765e-04
12:125313338 A G 0.225249 8.8792e-05
12:125314780 T C 0.043019 -1.3833e-05
12:125315961 A C 0.056025 -9.7452e-05
12:125315989 G T 1.173946 -1.1512e-04
12:125317230 A G 1.963826 8.2065e-06
12:125317247 G A 0.345835 2.4143e-05
12:125317441 C T 0.722235 -5.0150e-05
12:125318145 C T 0.042685 9.8628e-06
12:125321531 A G 0.439059 7.6843e-05
12:125323240 A G 0.862994 -6.1633e-05
12:125326329 T C 0.169675 3.6404e-05
12:125327352 G A 0.707892 -2.1598e-05
12:125328779 A G 0.231821 2.0812e-04
12:125335253 A C 1.171515 2.1857e-04
12:125335373 C T 0.286957 3.7586e-05
12:125338529 T C 1.441004 -1.5881e-05
12:125341870 T C 0.811759 3.8732e-05
12:125342972 G A 0.040507 1.3997e-05
12:125344465 T C 0.196277 2.3933e-05
12:125350975 G A 0.719038 -3.3016e-05
12:125358296 G T 0.489742 7.7197e-05
12:125359899 G C 1.918152 7.7814e-05
12:125363498 T C 0.136971 -7.5865e-04
12:125380146 T C 0.047401 -1.0876e-04
12:125380232 A G 1.752115 -2.3830e-05
12:125385507 A G 1.070300 5.7989e-05
12:125386554 T C 0.351612 6.2132e-05
12:125394408 A G 0.067924 4.4189e-06
12:125395622 T C 0.021938 -2.9272e-05
12:125400044 T C 0.203979 1.0879e-04
12:125406284 G A 0.043938 8.2418e-06
12:125410049 A G 0.413480 -8.1167e-05
12:125412478 G A 1.557958 -2.0742e-04
12:125413422 C A 1.655395 9.9126e-05
12:125415019 A G 0.717688 -3.2218e-05
12:125420170 T G 0.084175 6.9456e-05
12:125420380 C T 0.159133 -7.2383e-05
12:125420953 G A 0.394197 4.7718e-06
12:125422182 G A 0.129557 -6.0777e-04
12:125426470 T C 1.334803 4.3341e-05
12:125427995 A G 0.085999 1.3620e-05
12:125430885 C G 0.257849 -1.5471e-05
12:125434500 A G 0.028426 -7.0006e-05
12:125434509 A G 0.056596 1.0418e-04
12:125434580 T C 1.155738 -3.9165e-05
12:125437142 T C 0.621587 4.7335e-05
12:125437207 A G 0.048907 1.2791e-05
12:125438516 C T 1.159636 -2.7589e-05
12:125440433 C T 0.365702 -5.1681e-06
12:125440950 C T 0.136085 -1.0936e-05
12:125446436 G A 0.686918 -4.0239e-05
12:125451487 T C 0.466282 -8.0338e-05
12:125451767 A G 0.200049 -4.3630e-05
12:125452201 T C 0.318889 1.3845e-04
12:125452305 G A 0.051257 5.7052e-05
12:125452763 C T 1.872851 2.4157e-05
12:125453115 T C 0.301845 2.4681e-05
12:125453437 A G 0.076363 1.5914e-05
12:125453737 G A 0.050371 7.5122e-05
12:125456667 A G 0.254668 2.2776e-05
12:125457151 C T 0.468054 2.1156e-05
12:125458997 T C 1.197803 5.8068e-05
12:125459817 C A 1.291676 2.2901e-05
12:125461976 T C 0.065769 2.4906e-04
12:125462472 C T 0.093705 -8.6353e-05
12:125464279 T C 0.051715 -2.0141e-05
12:125467158 T C 0.676097 -4.2201e-05
12:125468695 A G 0.023600 3.3370e-05
12:125470418 T C 0.114345 -1.3226e-04
12:125479873 T G 0.052351 3.4558e-05
12:125481647 G C 0.114637 -1.0353e-05
12:125484462 G A 1.447242 -2.1506e-05
12:125490610 A G 0.055642 -3.5969e-05
12:125493456 G A 0.268920 6.4713e-05
12:125497055 A G 0.026258 -2.5541e-05
12:125498369 T C 0.542200 2.3470e-05
12:125499000 T C 0.343982 3.4561e-06
12:125500250 C T 0.657073 3.9875e-05
12:125502754 A G 0.443581 3.9343e-05
12:125503730 G A 0.168571 -1.6539e-05
12:125509010 G A 0.781756 -1.3582e-05
12:125510104 A G 0.797394 -6.1346e-06
12:125510427 G A 0.074195 -8.2530e-06
12:125521320 T G 1.002707 5.6000e-06
12:125526634 C T 0.089894 -2.0791e-05
12:125526927 A G 1.527613 4.4418e-05
12:125527599 C G 1.247190 2.8367e-06
12:125535060 G A 0.153209 3.5742e-05
12:125555462 A G 0.263841 3.7818e-05
12:125558543 A G 0.032581 -3.0702e-05
12:125561151 G A 0.256515 7.9753e-05
12:125573275 C T 0.188484 -8.9214e-05
12:125579680 G A 1.012220 3.7863e-05
12:125580134 T C 0.313520 -4.7914e-05
12:125581221 A G 0.056969 1.7046e-06
12:125585692 A C 0.118924 8.2939e-06
12:125586888 A G 0.294568 -2.0182e-05
12:125589226 C G 0.046336 -4.9314e-05
12:125591240 A G 0.036164 1.4544e-04
12:125594245 A G 0.570045 -7.5728e-06
12:125597852 T C 0.081293 -3.1203e-05
12:125604432 T G 0.074795 5.1847e-05
12:125606180 T C 0.648053 -2.6318e-05
12:125621013 T C 0.071222 -4.3059e-05
12:125623061 A C 0.049757 2.0135e-05
12:125624320 T G 0.478560 -1.7026e-05
12:125626785 C G 0.038774 3.1665e-05
12:125629609 C T 0.160801 -5.4458e-05
12:125647105 G A 0.035726 3.4310e-05
12:125651697 C T 0.927905 4.8212e-05
12:125652226 G A 1.071312 2.5303e-05
12:125656402 G A 0.423191 1.4265e-05
12:125658217 A G 0.050851 -6.4203e-05
12:125674429 C T 1.562145 -5.7234e-05
12:125680922 G T 0.559000 1.6419e-05
12:125694423 G A 0.090297 -9.4824e-05
12:125694775 A G 0.693916 1.2497e-05
12:125701084 A T 0.811996 -1.6205e-05
12:125704267 T G 0.292270 -4.7754e-06
12:125705093 T C 0.330963 1.9933e-05
12:125705219 G A 0.084377 -2.9687e-05
12:125709969 T C 0.104338 -2.9622e-05
12:125711302 C T 0.181386 -5.4925e-05
12:125713890 C T 0.105461 5.9885e-06
12:125724864 C T 0.056285 -4.3788e-05
12:125735113 G A 0.044210 9.5416e-05
12:125740651 G T 0.652571 -1.5375e-05
12:125741193 A G 0.334897 1.8600e-05
12:125746249 C T 0.088336 -8.4222e-07
12:125749652 T G 0.065181 -9.3610e-05
12:125750969 T C 1.644967 -1.8162e-07
12:125753765 C A 0.970045 3.1587e-05
12:125755482 A G 0.058586 -1.4803e-05
12:125758826 A G 0.020448 1.7038e-04
12:125759099 G A 0.260556 5.9081e-05
12:125760992 T C 0.651646 5.7886e-06
12:125768655 G A 0.155842 -8.1610e-05
12:125769118 C G 0.188461 5.2685e-05
12:125778566 C T 0.615849 -6.2495e-06
12:125779838 T C 0.034551 2.0885e-05
12:125783743 C G 1.589711 -1.0642e-05
12:125784544 C G 0.029968 3.2011e-06
12:125791339 G A 0.738457 2.9667e-03
12:125794358 A G 0.395826 -1.7603e-05
12:125795991 C T 1.564271 2.3704e-04
12:125796696 A G 0.197046 4.8456e-05
12:125797855 T C 0.226933 3.8195e-05
12:125798431 T C 0.075941 -5.3851e-05
12:125799587 T C 0.107671 7.7489e-05
12:125800244 A G 1.232639 -8.2844e-06
12:125802173 A G 0.305630 -3.1484e-05
12:125805770 G A 0.340363 3.6661e-05
12:125807338 C T 0.046914 2.9905e-05
12:125808881 T G 0.080001 8.7734e-05
12:125811056 G A 1.138535 -7.3224e-06
12:125811518 G A 0.400961 -2.4857e-05
12:125812553 T C 0.046460 4.3384e-05
12:125819343 C G 0.818027 -2.7181e-05
12:125823040 A C 0.125224 5.9549e-05
12:125824051 A C 1.692176 4.3652e-05
12:125824669 A G 0.058307 -9.8449e-05
12:125825114 A G 1.414801 2.9693e-05
12:125829588 T C 0.069281 1.8424e-05
12:125833453 A G 0.116928 -7.6670e-06
12:125833964 T C 0.617053 -2.4075e-05
12:125834800 A G 0.040520 -3.4534e-05
12:125836809 T C 0.127334 -9.8270e-05
12:125839189 A G 0.915954 -1.6537e-06
12:125839335 C A 0.058157 8.6345e-05
12:125839574 G A 1.723342 1.8941e-05
12:125841442 T C 0.081900 -8.3798e-06
12:125844195 A G 0.106639 -3.0420e-05
12:125846039 A G 0.110924 -1.0766e-04
12:125847003 G A 1.887788 2.1363e-05
12:125848080 C T 0.494782 1.4871e-05
12:125865930 G A 0.054048 6.0597e-05
12:125871456 C A 0.186813 1.8404e-04
12:125876932 A C 0.815349 2.4531e-06
12:125878656 T C 0.066350 -5.7231e-06
12:125880278 T G 0.031474 -3.0685e-04
12:125883235 G A 0.918885 -1.8920e-06
12:125889344 C T 0.114913 -9.3122e-05
12:125889956 G A 0.269469 7.4204e-05
12:125890896 C T 0.039978 -1.4426e-04
12:125890965 C A 0.140135 -7.1611e-05
12:125890998 T G 0.037076 -1.2764e-04
12:125891071 C T 0.402145 3.2271e-06
12:125891403 G T 1.000935 -3.3802e-05
12:125892835 A G 0.377844 1.2291e-04
12:125896135 C G 0.390295 1.7302e-04
12:125896922 T C 0.673620 2.6826e-05
12:125897163 G A 0.187098 6.4531e-05
12:125897715 G A 0.619413 -3.1158e-05
12:125900914 C T 0.798621 1.7794e-05
12:125903177 G A 0.139567 -1.2514e-05
12:125908797 T C 1.636739 -9.4257e-06
12:125909881 A G 0.266687 3.8767e-05
12:125914525 G A 1.672952 9.9411e-06
12:125916758 T G 0.536997 9.4128e-06
12:125916796 T C 0.049628 1.2966e-04
12:125921258 C A 0.225265 -1.1252e-04
12:125921617 A G 0.879670 -1.0586e-05
12:125925546 C T 0.093257 4.3771e-05
12:125927566 C T 0.261118 1.1214e-04
12:125934833 T C 0.030296 -7.2917e-05
12:125950020 T A 0.130862 -1.1830e-04
12:125950310 C A 0.038615 1.3001e-05
12:125953359 A G 0.174764 -3.9522e-05
12:125956376 G C 0.092955 8.7567e-05
12:125959240 A G 0.035343 9.4858e-05
12:125970158 T C 0.056479 -2.3765e-05
12:125970468 T G 0.920508 -2.8475e-05
12:125970800 T A 0.254185 7.1050e-05
12:125971367 A G 0.595021 -2.7115e-04
12:125981713 C G 0.988150 -1.9457e-05
12:125983860 A G 0.856259 -2.8387e-05
12:125985184 A G 0.024350 3.0404e-05
12:125986360 A G 0.177883 4.2244e-05
12:125988202 G T 1.061507 -5.1041e-05
12:125989651 T C 0.024489 2.9126e-05
12:125991742 C T 0.140239 6.4687e-06
12:125997053 G A 0.234188 -2.6959e-06
12:126002644 A G 0.235804 -2.7712e-06
12:126003934 C T 1.420565 -1.4658e-05
12:126004237 G A 0.097739 -6.5088e-06
12:126004736 T C 0.069092 -2.9823e-06
12:126008058 A C 0.545092 -3.5388e-05
12:126015418 T C 1.012019 2.0976e-06
12:126016789 G T 0.030656 -1.9266e-05
12:126017498 A G 0.791100 -3.3330e-05
12:126018276 A C 1.172476 -2.5583e-05
12:126020044 A G 1.097175 -1.0947e-05
12:126021176 A G 0.652523 -4.6333e-05
12:126022738 A G 0.039228 3.0666e-05
12:126025844 A G 0.169503 1.4567e-05
12:126027121 T C 0.258157 -1.1183e-05
12:126029873 G T 0.174225 2.0232e-05
12:126030177 C A 0.220153 3.6732e-05
12:126037136 C G 0.028021 1.5370e-05
12:126039433 C T 0.713796 4.4055e-06
12:126041154 G A 0.078972 7.5383e-06
12:126047624 A G 0.042532 8.1410e-05
12:126053127 A G 1.802184 1.3003e-06
12:126060024 C T 0.097019 1.5289e-05
12:126061141 G A 0.322735 7.2067e-07
12:126069811 G C 0.083987 4.1696e-05
12:126069989 A G 0.039683 -3.4024e-05
12:126071537 C A 0.154988 -1.8236e-05
12:126071955 A G 0.035570 1.0853e-04
12:126072614 G T 1.334624 4.4662e-06
12:126072691 G A 0.070907 -3.5172e-06
12:126073471 C T 0.039514 1.0032e-04
12:126075650 T G 0.058732 1.2493e-05
12:126077294 A G 0.050153 6.7503e-06
12:126082041 T G 0.685298 -1.5611e-05
12:126089768 A C 0.047755 -1.1951e-05
12:126091414 G A 0.034145 -1.9422e-04
12:126091856 G A 0.033581 1.8163e-05
12:126094048 T G 0.268232 -1.8082e-05
12:126099546 C T 0.268969 -2.4028e-05
12:126099915 T C 0.024898 -2.9073e-06
12:126103047 C A 0.023678 2.8450e-05
12:126104471 G A 0.302167 -4.4300e-05
12:126120958 G A 0.058625 -8.5942e-05
12:126124003 C A 0.065460 3.8993e-05
12:126126516 A G 0.103776 2.1011e-06
12:126126584 A G 0.124364 2.0677e-05
12:126127767 G A 0.807676 -1.9791e-05
12:126137060 T C 0.493796 -1.3517e-05
12:126144115 G A 0.973846 2.9812e-05
12:126145149 A C 0.043259 -1.4846e-05
12:126146314 T C 0.314705 -9.1637e-06
12:126149340 C T 0.045074 2.2859e-05
12:126159004 A C 1.802038 -8.9823e-06
12:126160696 G A 0.122164 -3.3016e-06
12:126166902 T C 0.158695 -9.6411e-05
12:126185796 G T 0.101287 -3.5737e-06
12:126186579 T C 0.246508 4.8591e-05
12:126187364 C T 0.971145 1.9902e-05
12:126198594 A G 0.027722 -4.8157e-05
12:126208723 T C 0.129976 3.5941e-05
12:126211261 T C 1.243214 4.2959e-05
12:126213696 A C 0.069271 -1.1993e-04
12:126219987 G A 0.115312 -1.5240e-05
12:126232227 C T 0.280793 -1.5130e-05
12:126236537 T C 0.044671 -8.2047e-05
12:126240938 A G 0.240546 4.5115e-05
12:126243753 T C 0.035606 4.3507e-05
12:126250558 G T 0.083104 -2.4771e-05
12:126259646 A G 0.071150 -5.9748e-05
12:126267331 G C 0.095019 -2.0756e-05
12:126267448 C T 0.034963 2.0127e-05
12:126267679 A C 0.188643 4.8159e-05
12:126279066 C A 0.068894 -2.3007e-04
12:126280712 C T 0.101472 1.9670e-05
12:126284780 C T 0.056768 1.1794e-05
12:126291341 G A 0.136438 4.4525e-06
12:126295171 A G 0.957997 6.5331e-05
12:126295615 T C 0.030218 -5.0067e-05
12:126296181 T C 0.749298 -1.0168e-05
12:126296499 C T 0.060072 1.7408e-05
12:126296655 G A 0.142927 2.9156e-05
12:126296990 T G 0.771564 -5.3722e-05
12:126301003 T C 1.082919 -4.6781e-06
12:126312505 T G 0.090135 -1.7624e-04
12:126316870 A G 0.069404 8.8192e-05
12:126317625 G A 0.145997 -1.1303e-04
12:126317736 T C 0.793427 1.4364e-05
12:126318942 G A 1.914293 6.2671e-05
12:126321887 T C 0.289291 -2.7716e-05
12:126328589 A G 0.070663 -1.9880e-05
12:126329104 G A 0.075889 6.7051e-05
12:126335086 T C 0.024846 1.5091e-04
12:126337079 C T 1.179010 -3.0133e-05
12:126340300 G A 0.213989 7.2138e-05
12:126344850 C T 0.145754 -9.0730e-05
12:126351003 T C 0.239537 -6.0373e-05
12:126354207 C T 0.721323 3.3275e-05
12:126355028 T C 0.140106 -2.2278e-05
12:126355477 G A 0.746867 1.9387e-05
12:126355699 A G 0.897314 5.7028e-06
12:126356055 A G 0.195829 1.1281e-04
12:126357708 A G 0.082621 -1.7588e-05
12:126363081 T C 1.149191 7.7232e-06
12:126373115 T C 1.871384 2.2919e-05
12:126375680 A G 0.182440 6.7197e-05
12:126382588 T C 0.061549 2.8792e-05
12:126385172 A C 0.696814 -4.5648e-06
12:126387583 C T 0.079781 2.7869e-05
12:126395907 T C 0.198507 2.9095e-05
12:126396075 G A 0.029579 2.0739e-06
12:126399570 C A 1.245012 -2.9983e-05
12:126406254 G A 0.216336 -4.2282e-05
12:126407863 A G 0.043892 7.9391e-05
12:126408585 C T 0.026969 1.7137e-05
12:126416983 T C 0.023512 -5.5671e-05
12:126418132 A C 0.823158 3.4771e-05
12:126425519 T G 0.037897 6.6903e-05
12:126432917 T C 0.477434 4.1744e-05
12:126433410 C T 0.179383 -4.5998e-05
12:126433670 C T 0.207683 1.8343e-04
12:126443142 A G 0.122358 -2.5824e-05
12:126443752 G A 0.413493 7.2986e-05
12:126444520 C T 0.323014 -6.9609e-05
12:126445781 A G 0.125666 -3.2853e-05
12:126447968 G T 0.732021 1.1792e-05
12:126448257 C T 0.114361 2.6609e-04
12:126450254 T G 1.088476 2.6939e-05
12:126450670 C A 0.426015 -8.8305e-06
12:126451511 A G 0.025109 2.3251e-05
12:126452828 T C 0.175942 -1.9442e-05
12:126453425 G A 0.122193 -6.7839e-05
12:126453609 C G 0.673088 -4.8013e-05
12:126453648 C T 1.631133 7.1878e-06
12:126458465 T C 0.130551 -2.2170e-05
12:126460866 C G 0.331963 1.9702e-05
12:126461018 C T 0.049021 2.6221e-06
12:126462568 A C 0.117496 -6.1893e-05
12:126463562 C T 0.126029 1.3900e-05
12:126464397 C A 0.062779 1.2310e-04
12:126465682 A G 0.049147 -7.6540e-05
12:126467243 C T 0.317405 -9.6297e-05
12:126468191 G A 0.832941 1.2076e-04
12:126469109 C T 0.721975 4.3826e-05
12:126470564 A G 0.113040 -9.5114e-05
12:126476923 G A 0.076937 -3.3104e-05
12:126481108 A G 0.444535 -1.3976e-05
12:126482572 C T 0.083072 -1.8433e-05
12:126493486 C T 0.119294 -5.1441e-05
12:126494747 A G 0.348798 -6.0887e-05
12:126495306 C T 0.031607 -7.0471e-07
12:126498556 A G 1.227816 7.9329e-06
12:126501143 A G 0.565063 8.1893e-05
12:126503077 T C 0.180866 -1.0272e-04
12:126503240 T C 0.039413 -1.5172e-04
12:126506289 C T 0.030773 -4.9622e-05
12:126506340 T C 0.309434 5.5979e-05
12:126512583 C T 0.052159 2.2499e-05
12:126517123 T C 0.033146 3.0526e-05
12:126517882 T C 0.697369 -3.1838e-05
12:126535272 T C 1.426700 -6.6158e-05
12:126537315 T C 0.039485 2.0854e-04
12:126543545 G A 0.482961 1.5328e-05
12:126543709 T C 0.244681 -2.4005e-04
12:126544440 C T 1.525500 -6.2627e-05
12:126544562 G A 0.596595 -5.6764e-06
12:126555279 T C 0.087476 4.8080e-05
12:126562303 T C 1.336367 -3.2978e-06
12:126570286 A G 0.161119 1.1639e-05
12:126572150 T G 0.046982 2.7556e-05
12:126573161 G A 0.389815 -4.8001e-06
12:126580130 G A 0.047112 9.6209e-06
12:126583752 G T 0.384148 -3.0085e-06
12:126584914 T C 0.548315 -2.9426e-06
12:126588991 T C 0.182707 -4.1568e-06
12:126591949 T C 1.151921 -7.1663e-06
12:126592235 T G 1.148389 -6.9242e-06
12:126601301 T C 0.461332 -1.3162e-04
12:126619219 A G 0.123670 1.0895e-04
12:126623333 G A 0.058372 -6.9597e-05
12:126624466 A G 0.052471 -1.1501e-04
12:126626389 T G 0.372009 2.4187e-06
12:126627130 A G 0.028147 3.2457e-05
12:126627630 G A 0.861085 -9.3991e-05
12:126632024 C T 0.146159 1.3869e-05
12:126652163 C G 0.166471 -7.2250e-06
12:126658055 T C 0.381110 1.0796e-05
12:126659902 T C 0.047404 -2.0938e-05
12:126661618 G T 0.681871 7.5063e-05
12:126665802 A G 0.311261 -2.4657e-05
12:126668003 T C 0.854652 -1.1398e-04
12:126668541 C T 0.389977 8.9614e-05
12:126670089 G C 0.035213 -2.7378e-05
12:126680230 G A 0.494964 1.0570e-04
12:126684171 G T 0.032354 7.5102e-05
12:126685982 G C 0.120648 -2.7785e-06
12:126691312 A G 0.994833 -1.8751e-05
12:126703865 T G 0.038251 1.9964e-05
12:126711747 C G 0.581275 1.5246e-05
12:126714387 T G 0.037531 1.4867e-05
12:126714865 T C 0.043519 4.8337e-05
12:126717318 G A 0.640251 -7.6682e-06
12:126723936 T C 0.063143 -3.1522e-05
12:126728482 G A 0.571532 1.3961e-04
12:126730138 C T 0.031218 -2.0956e-05
12:126734199 T C 1.097369 -1.5685e-05
12:126734282 A G 0.050653 4.7867e-05
12:126744510 G A 0.054103 -9.4387e-05
12:126745724 T G 0.633827 -2.7076e-05
12:126748305 C A 0.080754 1.2719e-05
12:126757130 T C 0.021461 5.1636e-05
12:126758522 C A 0.869047 1.6018e-05
12:126760496 T G 0.866918 1.9799e-05
12:126768300 A G 0.432386 1.0939e-04
12:126781264 G A 0.387504 -1.7866e-04
12:126796885 G A 0.504400 -2.2812e-05
12:126802050 C T 0.740080 -3.3063e-05
12:126803628 T C 0.043928 3.4260e-05
12:126812855 T C 0.068284 3.3446e-05
12:126817263 G A 0.054084 -9.5799e-06
12:126823501 A G 0.025982 1.2715e-05
12:126823679 T C 0.453656 4.9366e-05
12:126828075 A G 1.184865 1.2270e-06
12:126836438 G A 0.036362 -5.8475e-05
12:126839926 A C 0.021088 8.9751e-05
12:126847838 G A 0.878158 -2.9457e-04
12:126849733 C T 0.021575 6.6143e-05
12:126855904 T C 0.068430 4.9393e-05
12:126859069 C T 1.854616 -2.2028e-05
12:126864863 A G 0.153897 -1.3820e-04
12:126871835 G A 0.414651 -3.8705e-05
12:126885322 C A 0.028348 -1.7684e-04
12:126894824 C T 0.454947 -6.2881e-05
12:126898681 G A 0.083357 -1.2654e-05
12:126901970 T C 0.037940 1.9496e-05
12:126902073 G A 0.029536 -1.4246e-04
12:126902167 C T 0.986296 1.3096e-04
12:126906072 A G 0.998283 1.1415e-04
12:126912244 C T 0.101050 1.2422e-05
12:126913667 G C 0.029640 9.2051e-06
12:126916564 T C 0.076515 -4.8151e-05
12:126922339 G T 0.047739 -6.6071e-05
12:126926110 C A 0.119859 -3.8267e-05
12:126933024 A G 0.038800 6.2652e-05
12:126936552 T C 1.030633 5.9910e-05
12:126944448 T C 1.462380 -8.3852e-06
12:126950730 T C 0.052961 5.2329e-06
12:126951500 A G 0.930775 4.0515e-05
12:126955433 A G 1.192840 4.1524e-05
12:126963113 G T 0.272958 -1.1803e-04
12:126967956 G A 1.857729 2.2510e-05
12:126972239 C T 0.177400 4.8719e-05
12:126978701 T C 0.061432 -1.8599e-05
12:126980851 A G 0.043256 1.0643e-05
12:126983683 C T 0.041698 -2.3663e-05
12:126987437 C A 0.298324 -2.6593e-06
12:126988533 T C 0.109005 2.0110e-05
12:127000890 G T 0.031406 -3.2611e-05
12:127009430 C T 0.037187 3.9701e-05
12:127013494 G A 0.049452 7.6206e-05
12:127021511 T G 1.801925 2.1777e-05
12:127022864 C G 0.033983 -3.4799e-05
12:127023231 G A 0.071069 7.6781e-05
12:127028706 T C 0.033876 -3.8902e-05
12:127032717 C T 0.081007 -6.3119e-05
12:127033687 G A 0.081287 -5.0384e-05
12:127036550 C T 0.423301 -5.0534e-07
12:127036597 A G 0.139898 -3.0477e-05
12:127041027 T C 0.117052 1.0062e-05
12:127044772 C T 0.267732 1.0194e-05
12:127045967 C G 0.082575 7.6594e-05
12:127046723 C T 0.075441 1.4793e-05
12:127046794 T C 1.186975 6.6924e-05
12:127048361 T C 0.081825 -1.4438e-05
12:127048606 A C 0.188091 2.2860e-05
12:127056023 T C 0.057810 2.5736e-05
12:127057377 A G 1.976433 -3.1247e-05
12:127061057 C T 0.178562 -7.2070e-05
12:127061502 G A 0.672484 4.9978e-05
12:127062272 C T 0.113439 2.4553e-05
12:127063056 G A 0.198069 -4.7689e-04
12:127064694 A G 0.083234 -9.1207e-05
12:127065984 C T 0.191000 -1.0979e-06
12:127066444 C T 0.047171 -1.7960e-04
12:127069059 G A 1.443769 4.2334e-08
12:127072009 G T 0.248615 1.4420e-06
12:127072044 G A 0.184443 -9.4675e-05
12:127073013 A G 0.065895 -3.1013e-05
12:127073938 A G 0.156828 3.0520e-06
12:127081622 A G 0.191113 -6.1905e-06
12:127082370 T C 1.490667 -1.4372e-06
12:127087230 T C 1.727470 3.5194e-05
12:127087434 T C 0.055308 2.3965e-05
12:127093438 T C 0.384099 1.1487e-05
12:127094951 A G 0.084289 4.3908e-05
12:127096227 G C 0.207167 -4.7671e-05
12:127099827 C T 0.040621 -3.3637e-06
12:127102038 C A 0.072530 1.8970e-06
12:127120249 A C 1.908454 -2.5825e-05
12:127121654 G A 0.032260 1.8202e-05
12:127133172 A G 1.501767 6.4314e-06
12:127142642 T C 0.046171 1.0670e-04
12:127144291 G A 1.534842 -1.4319e-06
12:127145455 C T 0.028368 1.1521e-05
12:127148471 T C 0.042386 3.5666e-05
12:127151585 T C 0.070774 -2.7919e-05
12:127154188 T C 1.626654 -7.4938e-06
12:127156445 G A 0.039202 4.2525e-05
12:127157334 G C 1.534575 -1.5860e-06
12:127163319 A G 0.074925 -1.3738e-05
12:127164525 G A 0.128408 -6.7509e-06
12:127169850 G T 0.360519 -8.4576e-06
12:127173299 A G 0.400156 1.1231e-05
12:127173378 A G 0.026028 7.9069e-05
12:127179279 C T 1.710463 5.2318e-06
12:127180300 C T 1.751807 -6.8644e-07
12:127180664 A G 0.485785 1.9034e-05
12:127186172 G A 0.041318 -2.6187e-05
12:127187102 G C 0.053652 -1.2002e-04
12:127187739 A G 0.234473 1.8287e-05
12:127188982 G A 0.075243 -2.5048e-05
12:127191520 C T 0.243704 1.5535e-05
12:127195888 A G 1.784725 -7.2971e-06
12:127206074 T C 0.258021 -7.9821e-06
12:127210413 T C 0.158484 3.5533e-05
12:127210808 A C 0.308863 3.5235e-07
12:127219380 A G 0.044863 -5.0798e-05
12:127223042 C T 0.198870 3.2882e-05
12:127227043 T C 0.124598 -7.7523e-05
12:127229254 G A 0.945380 1.1237e-04
12:127229764 T C 0.085743 1.0660e-04
12:127231809 C T 0.023272 -1.0265e-06
12:127231835 T C 1.187974 9.1667e-06
12:127232755 T G 0.025817 -3.5468e-05
12:127235220 T C 0.734082 -1.4445e-05
12:127236620 C A 0.051854 2.7733e-05
12:127236961 A G 0.043016 4.1556e-05
12:127240418 C A 0.428803 -1.4794e-06
12:127241044 T C 0.069569 -8.8708e-06
12:127242260 T C 0.833652 1.9547e-05
12:127249761 A G 0.051689 -1.3978e-05
12:127251167 G A 0.045824 2.5437e-05
12:127258218 T C 0.798056 -3.6905e-05
12:127261381 A G 0.061244 -2.1469e-05
12:127262532 G A 0.432477 6.5242e-05
12:127264886 T C 0.542687 -9.7933e-06
12:127271306 G T 0.209182 -2.8375e-06
12:127272950 T C 0.187491 -4.7213e-05
12:127276138 C T 0.766773 -3.0107e-05
12:127292957 T G 0.584287 1.3036e-04
12:127294543 A G 0.048715 1.6572e-05
12:127295461 A G 0.351801 4.8681e-06
12:127296958 G T 0.083185 -1.2325e-05
12:127298672 G A 0.152713 2.3719e-05
12:127299054 G A 0.042717 -4.2200e-05
12:127303364 A G 0.025232 -8.1071e-06
12:127307651 C T 0.847505 5.8050e-05
12:127319070 C T 0.050682 -7.0160e-05
12:127322918 G T 0.909713 -3.8332e-05
12:127326950 T C 0.071854 -1.8344e-04
12:127329167 T C 1.801168 -3.2634e-05
12:127335883 A G 0.147169 3.3990e-05
12:127345293 C T 1.118058 -1.8363e-05
12:127359842 C T 0.820935 -9.3308e-05
12:127362605 A G 0.159444 3.9003e-05
12:127371754 T C 1.848894 -2.1371e-05
12:127374214 C T 0.048316 -1.5450e-06
12:127374845 A G 0.028735 1.6939e-05
12:127377957 G A 0.070839 -1.5759e-04
12:127383709 C T 1.092673 1.4513e-05
12:127383997 A G 0.027300 4.2676e-05
12:127388215 T G 1.954744 1.1131e-04
12:127391909 T G 1.414307 -3.0959e-05
12:127400523 C T 0.132105 -1.9500e-05
12:127431701 A G 1.025849 5.9031e-05
12:127432140 A G 1.781090 -6.1974e-05
12:127434664 T G 0.116545 1.2680e-04
12:127436939 A G 1.490216 -1.1395e-04
12:127438703 A G 0.050605 -2.3341e-05
12:127442537 G C 0.093234 4.7074e-05
12:127446419 C T 0.747591 2.4326e-05
12:127449749 G T 0.104981 -7.1057e-05
12:127453025 G T 0.061195 2.1360e-04
12:127453073 A C 0.038754 -6.8684e-05
12:127454205 A G 0.042545 -3.3632e-05
12:127458578 C A 0.020497 6.6367e-06
12:127483623 T G 0.433308 9.2495e-05
12:127484374 T C 0.097885 -8.9362e-05
12:127488640 T G 0.326354 1.9640e-03
12:127496422 C T 0.026385 -2.7864e-05
12:127497156 C G 0.034334 -1.3817e-07
12:127497533 A G 0.024632 -1.5127e-05
12:127498240 T C 0.921544 5.8111e-05
12:127500351 G A 0.121933 -2.7225e-05
12:127506552 T C 0.048323 -7.8038e-05
12:127510795 C T 0.571561 3.8949e-05
12:127514948 T G 1.148185 -4.7651e-05
12:127517914 C T 1.442081 -6.5640e-05
12:127518285 G A 0.055970 5.4042e-06
12:127518408 A C 1.476580 -2.9659e-05
12:127518866 G A 1.253045 -2.5485e-05
12:127519066 T C 0.590412 1.0177e-04
12:127523330 C T 0.059988 1.5684e-05
12:127525761 T C 0.215930 -8.7652e-05
12:127526251 C T 1.859809 3.3415e-05
12:127527070 G T 0.177913 7.7023e-06
12:127531431 T C 0.072263 -8.4353e-05
12:127538439 C T 0.056625 -6.8148e-05
12:127540041 G C 0.109229 -9.7297e-06
12:127542184 A G 0.049128 -5.3993e-06
12:127542628 A G 0.201723 -1.0347e-04
12:127544832 C T 0.144718 -3.6708e-04
12:127545209 G A 1.002269 9.0138e-05
12:127546002 A G 1.881134 8.0088e-05
12:127546361 A G 0.713121 2.3832e-06
12:127552492 G C 0.053435 5.5971e-05
12:127554891 A G 1.591324 -1.8316e-05
12:127557539 A C 0.043496 2.3354e-05
12:127561203 C T 0.048209 6.6289e-06
12:127564610 G A 0.227754 -1.0940e-04
12:127577227 A G 0.826258 3.2243e-05
12:127578575 T C 0.193080 6.3224e-05
12:127578794 G A 0.448362 -7.7425e-05
12:127589556 C G 0.053474 4.8098e-05
12:127594012 C T 1.297038 -1.4024e-06
12:127594537 G A 0.280284 -6.3215e-05
12:127605154 G A 1.282598 -2.2133e-05
12:127606132 C T 0.268206 1.0044e-05
12:127613815 A C 1.771882 6.3412e-05
12:127629464 C T 0.220065 -9.9310e-07
12:127637420 G T 0.817478 -7.1240e-05
12:127646234 C T 1.870748 5.5813e-05
12:127646873 T C 0.080423 4.9045e-05
12:127647243 G A 0.206277 7.3896e-05
12:127651099 C T 0.215291 9.1148e-05
12:127653200 G A 0.241896 1.2360e-05
12:127653229 A C 0.269914 -7.6625e-07
12:127654570 C A 1.173670 -1.2335e-05
12:127659172 A G 0.063951 -9.7489e-06
12:127661932 T C 0.792963 1.0741e-05
12:127662720 T C 0.027440 -4.9589e-05
12:127662786 T C 0.075240 -1.6490e-05
12:127667680 C T 0.023094 2.1302e-07
12:127668855 T C 0.402937 4.1203e-05
12:127669780 A G 0.025862 -5.4187e-05
12:127674515 C T 0.028783 -4.7829e-05
12:127676374 T C 0.071040 -4.4799e-05
12:127684985 G A 0.516331 -1.3114e-05
12:127685246 T G 0.484477 -2.5867e-05
12:127686934 A G 0.051971 -7.3476e-05
12:127687329 G C 1.165582 4.7045e-07
12:127687881 C A 0.067570 1.2993e-05
12:127687936 T C 0.289576 -2.1249e-05
12:127688917 T C 0.677038 2.0269e-05
12:127691003 C T 0.022814 -5.0677e-05
12:127691453 G A 1.055061 -6.8489e-06
12:127691532 G C 0.937834 3.5246e-05
12:127691856 G A 0.062432 -1.5769e-05
12:127706041 T C 0.758308 -1.6282e-05
12:127709027 G A 0.495905 -1.3530e-05
12:127709086 A C 0.473107 1.1863e-05
12:127711416 C G 1.803619 2.3022e-05
12:127711720 G C 0.040520 2.9201e-05
12:127712369 C T 0.527698 1.1553e-05
12:127715831 C A 0.028027 8.6342e-06
12:127721613 A C 0.044003 2.2764e-05
12:127723651 T G 1.325848 -1.7142e-05
12:127723932 T C 0.083497 1.7232e-05
12:127724312 C T 1.193879 -1.5806e-05
12:127728079 G A 0.111518 7.3623e-05
12:127728920 C T 0.907483 -3.2634e-06
12:127729415 A G 0.179633 1.9950e-04
12:127734598 C T 1.385641 9.6405e-06
12:127739251 T G 0.050773 -3.1798e-07
12:127740027 T C 0.131138 -2.7598e-05
12:127741268 C T 0.037183 -1.2986e-05
12:127742127 C T 0.024587 2.6726e-05
12:127742532 G A 1.464629 -8.3160e-06
12:127744939 A G 1.900933 -3.6882e-05
12:127745321 C T 0.064691 7.0607e-06
12:127745606 T C 0.037290 2.1173e-05
12:127746027 G A 0.168536 -3.9319e-05
12:127749707 A G 0.068174 2.2316e-06
12:127750810 A C 0.117756 -1.3294e-04
12:127752151 G A 1.001600 -7.6786e-06
12:127753017 C T 0.064655 -1.6183e-05
12:127754915 T C 0.203914 -7.7137e-04
12:127755230 A G 0.066307 -1.1523e-04
12:127758207 C T 0.242919 1.9945e-05
12:127758849 C T 0.031915 1.0728e-04
12:127759875 A G 1.432750 7.4555e-05
12:127764447 T C 0.046252 7.9062e-06
12:127765976 G A 1.391399 2.3624e-05
12:127770026 T C 1.055820 4.0633e-05
12:127775179 A G 0.068803 -1.5576e-05
12:127775561 G A 0.239280 1.5848e-05
12:127775633 C T 1.242604 -1.1451e-05
12:127777933 C A 0.066333 -2.1582e-05
12:127779604 G A 0.063451 3.9254e-05
12:127783898 C T 0.047044 2.9656e-05
12:127785971 G A 0.253101 3.0551e-05
12:127786764 T C 0.056453 7.0772e-06
12:127789472 C T 0.114543 -2.2249e-04
12:127792614 T C 0.140087 -7.7499e-05
12:127794846 C T 1.080391 2.0617e-05
12:127796027 G A 0.079381 -3.9774e-05
12:127801368 C T 0.049754 -3.0890e-05
12:127805964 G A 0.172242 -1.7240e-04
12:127806038 C T 0.452705 -3.3314e-05
12:127806256 G T 0.623824 -1.8449e-04
12:127809323 A G 0.526928 -1.6105e-05
12:127809688 A G 0.177634 5.6188e-05
12:127813550 T C 0.114286 -2.6050e-05
12:127814681 C T 1.797877 -4.8582e-05
12:127816720 T C 0.538211 -4.9834e-05
12:127818293 T C 0.130830 2.2283e-05
12:127822897 G A 0.025502 -6.3959e-06
12:127823879 C T 0.020471 5.2955e-05
12:127826958 C G 0.033376 -1.5138e-05
12:127832493 G A 0.191652 2.9609e-05
12:127838218 G A 0.063503 -3.2037e-05
12:127838954 A G 0.029105 5.4346e-05
12:127840984 G A 0.091598 5.2985e-06
12:127841167 C A 0.707918 5.7374e-05
12:127842255 G A 0.095815 1.1148e-05
12:127842682 T G 0.045210 -1.5624e-05
12:127848099 C A 0.111401 6.1261e-05
12:127848671 T C 0.046645 -2.4955e-05
12:127850122 A G 0.109369 5.7866e-05
12:127851380 T C 1.843584 -2.5338e-05
12:127853020 A C 0.098879 -7.4080e-08
12:127854167 C G 0.036937 3.1875e-05
12:127855522 A G 0.046921 -3.2603e-05
12:127860333 C T 1.785349 -5.9666e-05
12:127861756 C T 1.866830 -3.8296e-05
12:127870384 G T 0.301254 1.4161e-05
12:127871299 A G 0.633048 -2.3493e-04
12:127871604 G T 0.612551 2.1811e-04
12:127875131 G T 1.575757 5.8171e-05
12:127875442 A G 1.462568 -2.9863e-05
12:127875884 C T 0.878508 3.8963e-06
12:127876255 G A 0.071754 3.0783e-05
12:127876570 A G 0.081640 2.0687e-04
12:127876663 C T 0.805563 1.9493e-05
12:127879519 G T 0.066109 -3.9122e-05
12:127882841 A G 1.424415 -2.5492e-05
12:127889011 A G 0.065035 3.5767e-05
12:127890700 C T 0.029147 5.5800e-05
12:127896761 C T 0.065379 7.5104e-06
12:127897979 T C 1.183693 5.1743e-05
12:127898390 T C 0.267628 8.1741e-05
12:127899871 C G 0.065029 1.8178e-05
12:127905254 G C 0.064457 2.9823e-05
12:127905639 G A 1.250150 6.1961e-05
12:127906145 T C 0.030887 -1.7401e-05
12:127906299 A G 0.056522 3.7883e-07
12:127908437 A G 0.503105 -2.1722e-05
12:127909200 A G 1.007624 1.5336e-06
12:127915170 C T 0.494633 4.7066e-05
12:127915666 C T 0.911511 -3.2725e-06
12:127916261 G C 0.246168 5.4921e-06
12:127918152 A G 0.235560 7.8715e-05
12:127918463 A G 0.203564 3.4911e-05
12:127922010 G A 0.066840 -4.0075e-05
12:127922107 A G 0.782879 -4.3325e-05
12:127924596 A G 0.021821 -1.0392e-04
12:127924638 T C 0.238988 2.7158e-05
12:127924639 G A 0.527814 5.8595e-05
12:127926728 G A 0.870267 -9.1039e-06
12:127930640 C T 0.021743 -4.9432e-05
12:127930683 A G 1.383083 2.4535e-05
12:127932685 C A 0.046934 8.3643e-05
12:127932885 G A 1.630367 -7.9436e-06
12:127944690 A G 1.905205 6.4332e-05
12:127949342 T C 0.031016 -1.7059e-04
12:127955638 C T 0.377786 2.3704e-05
12:127966705 A C 0.755280 -7.6610e-06
12:127971599 G A 0.112793 -3.7302e-05
12:127972233 C T 0.034467 -1.4252e-04
12:127973067 T C 0.034460 8.2090e-05
12:127973871 G A 1.188085 2.7709e-05
12:127975455 G T 0.770986 1.4245e-06
12:127975672 T C 0.328522 1.3055e-04
12:127977589 C T 0.071134 -9.7009e-06
12:127988416 T C 0.892893 2.3191e-04
12:127988948 C G 1.492189 1.9771e-04
12:127994686 G C 1.051867 9.3719e-06
12:127994984 G A 0.801263 -2.0065e-05
12:127995219 A C 0.204635 1.8727e-04
12:127996955 C T 0.089998 -8.5397e-06
12:128003080 T C 1.026739 4.1477e-05
12:128003246 C G 0.029533 5.7141e-06
12:128009705 T C 0.068859 9.4597e-06
12:128017690 T C 0.188033 4.6320e-04
12:128021958 C T 0.892377 8.5922e-06
12:128022512 A G 0.044006 1.6956e-04
12:128022772 A G 0.533024 1.9701e-05
12:128025702 G A 0.098531 2.8190e-05
12:128026928 G T 0.086808 -2.6712e-04
12:128031915 T C 0.152602 7.2323e-05
12:128032490 C G 1.118765 -1.4949e-05
12:128036286 T C 0.229945 1.1535e-04
12:128036680 G A 0.457969 1.9657e-05
12:128038626 G A 0.709064 5.0930e-05
12:128041839 A G 1.847868 -1.3322e-05
12:128044645 C G 0.137880 7.8784e-05
12:128046161 T C 0.562054 1.4308e-05
12:128048281 T G 0.455278 -3.6622e-05
12:128048413 T C 1.293169 -1.2665e-05
12:128048583 G A 0.446242 -3.7524e-05
12:128048949 T C 1.885425 5.1729e-05
12:128049320 C T 0.422753 2.9230e-05
12:128052636 C T 0.960246 1.6700e-05
12:128054753 C T 1.716185 -2.0027e-05
12:128056223 G A 1.415609 -2.6599e-05
12:128059483 G C 0.564388 -1.9427e-05
12:128059531 G A 0.104348 -5.9028e-07
12:128061345 T C 0.205248 3.1697e-05
12:128061606 A G 0.060916 4.0629e-05
12:128062971 C A 0.720427 3.9712e-05
12:128065186 A G 0.074597 -1.3834e-04
12:128065912 G A 1.823837 -9.4402e-05
12:128066312 G A 0.064922 4.8334e-06
12:128066314 T C 0.367205 7.3500e-06
12:128068547 A C 1.417131 -1.1420e-06
12:128071434 C T 0.043311 -1.2558e-05
12:128072018 T G 0.300846 2.6023e-05
12:128073999 C T 0.087567 -8.8070e-07
12:128074016 G A 0.938678 -1.0107e-05
12:128074422 G C 1.684922 1.6055e-06
12:128078667 T G 1.528847 7.7033e-05
12:128083119 A G 0.055820 -3.6913e-05
12:128084264 C A 0.021136 -2.2993e-05
12:128086999 C G 0.286496 7.4952e-05
12:128092257 C T 0.522949 -4.4541e-05
12:128117831 T C 0.265012 -5.4240e-05
12:128120021 A G 0.031890 1.9423e-04
12:128121419 C T 0.151739 3.5361e-05
12:128129388 A G 0.055311 4.5057e-05
12:128132168 G T 1.391266 1.2864e-05
12:128134474 G A 0.302429 -3.8560e-04
12:128135030 C G 0.069868 -9.3332e-06
12:128136598 A G 0.797637 2.8987e-05
12:128144488 G A 0.038355 9.3969e-05
12:128145564 G A 0.215427 6.4474e-05
12:128148170 C T 0.076080 -4.7505e-05
12:128149161 G A 0.208273 -2.9519e-05
12:128153520 A G 0.614184 6.5309e-06
12:128156040 A G 0.127941 -1.1605e-05
12:128156294 A G 0.948905 -1.5734e-05
12:128156784 C T 0.022399 -7.8713e-05
12:128159336 C T 0.158325 1.0667e-05
12:128160378 A G 0.847304 2.2571e-05
12:128161982 G A 0.221785 -6.9996e-05
12:128162512 A G 0.059501 -4.6394e-06
12:128163235 A G 0.811224 -1.4868e-05
12:128164924 C A 0.031987 -7.2770e-06
12:128165743 C T 0.250111 1.5123e-04
12:128166764 T C 0.252396 2.8721e-05
12:128172486 C T 1.884386 6.5338e-05
12:128172771 A C 0.023132 -3.9329e-05
12:128174708 A G 0.050738 2.5581e-06
12:128186821 T C 1.515166 6.3142e-05
12:128195364 C T 0.052033 -1.7565e-04
12:128195525 T C 1.215586 5.5491e-05
12:128197148 T C 1.867434 5.6482e-05
12:128204790 A G 1.660920 -6.6140e-06
12:128211510 T C 0.129132 -1.3814e-04
12:128212154 C T 0.183414 -5.8443e-05
12:128219811 C T 0.023116 6.1777e-05
12:128223366 A C 1.412162 2.3960e-05
12:128225710 C T 0.089940 -4.3601e-05
12:128225850 A C 0.048602 -4.8621e-05
12:128228135 C T 0.252672 2.9373e-05
12:128231483 C T 1.414025 -2.5542e-05
12:128234271 A G 0.268021 -8.5324e-06
12:128235029 A G 0.073286 4.1098e-05
12:128238256 G T 0.023343 -5.8708e-05
12:128239057 A C 0.234223 -1.7868e-05
12:128244039 C T 1.687811 -5.9270e-05
12:128244331 T C 0.965111 1.3062e-04
12:128245614 T C 0.400990 3.6870e-06
12:128246754 T C 0.164157 6.5641e-05
12:128250116 C T 0.764985 6.2163e-05
12:128250618 A G 0.027469 -2.4180e-05
12:128250824 G T 0.022000 2.2051e-05
12:128253456 A G 0.023499 3.8459e-05
12:128256105 C T 0.085639 -7.8533e-05
12:128256221 G A 0.038504 1.6450e-04
12:128259849 A G 1.714052 -1.3797e-05
12:128267914 A G 1.732449 -9.4457e-06
12:128268143 T C 0.747792 -4.5224e-05
12:128273275 A G 1.600286 -1.5881e-05
12:128274026 A G 0.035061 -2.7226e-05
12:128274334 C T 0.510963 1.6816e-05
12:128278899 C T 0.221773 7.9551e-06
12:128284655 A G 1.830315 -1.6323e-05
12:128298247 T C 1.737656 -6.1119e-06
12:128299389 A G 1.604654 -3.2779e-06
12:128300100 A G 0.051958 2.6707e-04
12:128304418 T C 0.428426 1.4933e-05
12:128304437 A G 0.103062 -5.0104e-05
12:128304581 A C 1.653276 -6.2237e-06
12:128310660 T C 0.374849 2.4822e-05
12:128314387 A G 0.044957 -1.2356e-04
12:128315329 A C 0.377500 1.2057e-05
12:128323193 A G 1.671066 -2.1794e-05
12:128337842 T C 0.583129 -3.9140e-05
12:128339078 C T 1.102339 7.5287e-06
12:128339548 T C 0.430948 -1.4198e-05
12:128342974 C G 0.041471 -1.2248e-04
12:128347645 C T 0.476892 7.5752e-06
12:128358772 C T 0.119242 -2.7446e-06
12:128363432 A G 1.704611 -6.7971e-05
12:128366959 C T 0.087515 -6.6132e-05
12:128369713 T C 0.038816 1.5684e-05
12:128371110 A G 0.291433 4.2293e-05
12:128373594 A G 1.723001 4.0632e-05
12:128373918 T C 0.102657 -8.0868e-05
12:128376352 T C 1.792145 3.3306e-05
12:128376726 G A 1.829196 7.3878e-05
12:128377729 G A 1.329129 8.3412e-06
12:128378677 A G 0.036849 3.2593e-05
12:128381650 T C 0.220490 -5.8967e-05
12:128388257 T C 1.791895 3.9555e-05
12:128397081 T C 0.035057 -8.1154e-05
12:128398289 C T 0.113407 7.4499e-06
12:128398673 A G 0.062487 2.7388e-05
12:128399419 T C 0.048459 1.1938e-04
12:128404626 G T 0.352281 1.5206e-05
12:128407843 T C 0.346263 2.7876e-05
12:128409122 C T 0.049335 7.9568e-05
12:128409586 C T 0.138610 -1.2653e-04
12:128412076 T C 0.104335 -1.4076e-06
12:128413139 T C 1.504718 3.5939e-05
12:128416394 C T 1.953514 -2.6132e-05
12:128421437 G A 1.531330 1.0945e-05
12:128421809 A G 0.639462 -3.8023e-05
12:128421906 G T 0.853769 -4.1203e-05
12:128428308 A G 0.053701 8.6282e-06
12:128430459 T C 0.075561 4.5192e-05
12:128432048 A C 1.401415 -2.8417e-05
12:128442796 T C 1.476090 -1.5418e-05
12:128461885 T C 0.099667 -5.2074e-05
12:128465591 G A 0.081809 3.7640e-05
12:128466304 C T 1.446567 -8.1301e-06
12:128467201 G T 0.040199 1.4492e-05
12:128474521 T C 0.083724 8.1089e-05
12:128477410 C G 0.052922 -2.1337e-05
12:128481378 C T 1.516519 2.4611e-06
12:128491794 A G 0.045736 3.4954e-05
12:128498966 G T 0.080105 5.4745e-05
12:128499129 A G 0.032139 6.3852e-05
12:128505875 G A 1.345640 3.9902e-05
12:128507397 T C 1.730457 -7.4080e-05
12:128508298 A G 0.061660 7.0066e-05
12:128508495 A G 0.496211 -1.4877e-04
12:128509689 T C 0.040247 1.5933e-06
12:128511615 G A 0.065288 7.4943e-05
12:128513470 A C 0.132001 -2.6408e-04
12:128514202 T C 0.020870 3.2286e-05
12:128516813 G T 0.223249 2.2665e-05
12:128518135 T C 0.069907 -2.1859e-05
12:128518899 G A 0.243383 6.6719e-05
12:128519418 C A 0.068524 -2.3579e-04
12:128522433 G A 0.142781 -1.2779e-04
12:128523497 T C 1.595336 4.8003e-04
12:128524216 T G 0.131203 -1.3520e-05
12:128530188 T C 0.678067 -1.7653e-04
12:128531217 T C 0.089021 -2.0857e-04
12:128533220 T C 0.178964 -1.8937e-05
12:128533612 T C 0.953803 -2.3468e-05
12:128534806 T C 0.539947 3.3105e-05
12:128538070 T C 0.032750 -8.2363e-06
12:128539566 G A 1.044256 -5.9971e-05
12:128543191 C T 1.184378 -8.0824e-05
12:128546979 G A 1.588705 -3.9782e-05
12:128550905 A G 0.880991 7.8737e-06
12:128550974 C T 0.259644 -1.1471e-04
12:128552615 A G 0.878810 -3.3144e-05
12:128554178 G A 0.137737 1.4107e-05
12:128556076 A G 1.787828 1.8285e-05
12:128556959 G A 0.294805 -6.3471e-06
12:128557973 T C 0.031899 5.2944e-05
12:128558842 T C 0.159590 -9.7988e-06
12:128559929 A G 0.090690 3.5229e-05
12:128560791 C T 0.042896 -2.6916e-05
12:128562426 G A 0.236671 -1.7482e-05
12:128564011 T C 0.038099 -1.0271e-04
12:128564080 T C 0.553044 1.1651e-07
12:128564652 A G 0.402068 -3.9054e-06
12:128565362 T C 0.764073 1.9629e-05
12:128566353 G A 0.379334 -2.6134e-05
12:128567323 T C 0.777747 1.5654e-06
12:128567572 G A 0.652279 -2.0738e-06
12:128567608 A G 0.037368 2.3899e-05
12:128571204 T G 0.736425 1.5694e-05
12:128571903 A C 1.767565 -1.1707e-06
12:128574627 G T 1.388737 2.1967e-05
12:128575805 A G 0.115669 -9.0486e-06
12:128579558 T C 1.124663 1.5797e-05
12:128581014 T C 0.264590 3.6271e-07
12:128582366 C G 0.068771 7.4090e-06
12:128582602 A G 0.642146 -1.5381e-05
12:128584302 T C 0.378062 -6.9335e-06
12:128587033 G A 0.167156 -7.3216e-05
12:128587076 G T 0.749194 -3.5922e-05
12:128587223 T C 0.934459 1.4051e-05
12:128587699 T G 0.067035 4.7973e-05
12:128587826 A C 0.401931 1.0438e-04
12:128587860 G A 0.133582 2.3609e-05
12:128588106 C T 0.543836 8.1661e-05
12:128588860 C T 0.066113 1.5411e-04
12:128590189 G T 0.379120 3.8029e-05
12:128590434 T C 0.057817 7.1325e-05
12:128592497 C G 0.052484 1.7304e-05
12:128603160 T C 0.236625 2.7098e-05
12:128603516 T C 0.912485 5.3419e-05
12:128606193 T C 0.081514 5.8077e-05
12:128609085 T C 0.259884 -4.6855e-05
12:128610217 A G 0.087467 -1.8499e-04
12:128611392 G A 0.478953 1.2312e-06
12:128613506 G T 0.156082 9.1914e-05
12:128616677 G A 0.047933 1.9771e-05
12:128617839 T C 0.121612 -1.3220e-05
12:128618636 T C 0.052802 -1.0428e-04
12:128618747 T C 0.853058 -5.2616e-06
12:128622220 C T 0.750194 -2.2187e-06
12:128626646 A G 0.123722 5.4995e-05
12:128631596 C T 1.723128 -1.2799e-05
12:128636218 T C 0.823311 -3.2564e-05
12:128641379 A G 0.392976 -6.6970e-05
12:128642545 T C 0.097360 7.4316e-05
12:128643151 G A 0.035246 -3.5188e-05
12:128645821 A G 0.765335 -8.8240e-06
12:128646039 T C 0.083413 8.5282e-05
12:128646379 A G 0.483007 3.2390e-05
12:128646619 T C 0.207576 1.4540e-05
12:128647684 C G 1.817868 9.2622e-05
12:128647853 G A 1.321476 -5.9965e-05
12:128648018 C T 0.146994 1.4165e-05
12:128649758 C T 0.561742 1.1606e-05
12:128650895 T A 0.026528 1.2198e-05
12:128651244 C A 0.563352 1.2920e-05
12:128652033 A G 0.542342 3.4507e-06
12:128652117 C T 0.197962 6.2685e-06
12:128653767 C T 0.826709 5.5971e-05
12:128654014 G C 0.074224 4.6302e-05
12:128654964 A G 1.290333 1.3016e-05
12:128658131 G A 0.076726 -3.6198e-05
12:128659634 T G 0.113043 -1.4930e-05
12:128659764 G A 0.055859 -3.2062e-06
12:128659851 G A 0.736367 4.2057e-06
12:128661123 C T 1.817897 -2.1076e-05
12:128663933 A G 0.418007 -1.1816e-05
12:128672049 C T 1.327081 -6.2959e-06
12:128675882 T C 0.110489 -2.1849e-05
12:128684004 G A 0.047015 1.1370e-05
12:128684906 A C 0.029741 5.2668e-05
12:128693526 C T 0.039105 -2.9844e-05
12:128694470 G A 0.484604 3.7578e-05
12:128696745 G A 0.034671 5.5903e-05
12:128697286 T C 0.488168 -1.6437e-06
12:128700132 T C 1.941635 2.6861e-05
12:128700249 C T 0.024002 3.7433e-04
12:128704178 T C 0.249238 7.2214e-06
12:128713814 C T 0.255061 -4.9374e-05
12:128716165 A C 0.041640 8.4319e-06
12:128716321 T C 0.684130 5.6586e-05
12:128721243 G A 1.680232 6.3126e-06
12:128723827 T C 0.128902 1.0801e-05
12:128724811 T G 0.052718 1.2198e-05
12:128725359 G A 0.461942 8.5548e-06
12:128728546 A G 0.105250 9.1904e-05
12:128731109 T C 1.218024 7.7880e-07
12:128731598 A G 0.050140 -3.1821e-05
12:128733956 C A 0.154676 -4.5178e-06
12:128737638 A G 0.177315 -4.8855e-06
12:128737746 T C 0.767026 6.2838e-05
12:128739166 T C 0.028040 -7.1935e-05
12:128740092 G T 0.099002 4.1069e-05
12:128744682 C T 0.046852 -1.4017e-05
12:128746966 A G 0.134400 2.0736e-05
12:128751013 G A 0.246856 -7.3982e-06
12:128752820 T G 0.750853 -1.5255e-06
12:128753411 A G 1.712306 4.2948e-05
12:128755198 A G 0.088551 -1.6353e-04
12:128756533 T C 0.831338 3.3953e-06
12:128759264 A G 0.026998 4.7091e-05
12:128767135 A G 0.035096 -7.1334e-05
12:128774311 A G 1.950032 -3.2892e-06
12:128774340 G A 0.629514 -1.7270e-05
12:128777568 C T 0.362336 -1.8638e-06
12:128778174 C T 0.067921 -7.0194e-06
12:128781986 T C 0.150801 3.8563e-06
12:128784526 G A 0.037508 -2.0386e-07
12:128785456 C T 0.031075 2.6289e-05
12:128785866 T C 1.453321 -1.9689e-05
12:128791042 C T 1.209935 -1.0892e-05
12:128791574 G A 0.037514 4.5910e-05
12:128792381 A C 0.252098 1.3658e-05
12:128796141 C T 0.539366 3.6345e-05
12:128798673 T C 0.747162 5.0385e-05
12:128800525 T C 1.825119 3.0218e-05
12:128801170 T A 0.867080 -6.8433e-07
12:128803478 C T 0.580422 -2.3049e-06
12:128807385 C T 0.794268 -5.2142e-06
12:128807732 G A 0.097373 -3.5834e-05
12:128810574 G T 0.026388 4.0136e-05
12:128814703 G C 0.073786 -2.9277e-05
12:128814962 A G 0.038624 -3.5901e-05
12:128821130 T C 0.056275 -4.1302e-05
12:128832808 C T 1.915636 2.0525e-05
12:128834939 A G 0.058459 2.7694e-05
12:128841668 T C 0.091384 1.4852e-05
12:128844390 T C 0.385975 -4.8298e-06
12:128844504 G A 1.149512 -1.8795e-05
12:128844571 C T 0.259018 -6.6280e-06
12:128846571 T C 0.913153 1.8819e-05
12:128846640 T C 1.791100 2.9905e-06
12:128848698 G A 0.245652 7.4799e-06
12:128849659 T G 0.150314 2.0051e-05
12:128850734 T G 0.100693 2.1933e-04
12:128851700 G A 0.091511 -2.3823e-05
12:128852659 A G 0.101806 -5.1280e-05
12:128855534 A G 1.801298 -2.5036e-06
12:128855567 C G 0.105850 5.9585e-05
12:128855587 G C 0.091381 -8.1835e-05
12:128856618 T C 0.029858 5.0332e-05
12:128858494 G T 0.232892 2.9152e-05
12:128860051 G C 0.224658 4.2542e-05
12:128860974 T C 0.058076 -4.2156e-06
12:128863145 A G 0.107350 -3.2184e-05
12:128864543 T C 1.809396 -4.2053e-06
12:128867908 G A 0.150398 -6.3820e-06
12:128867967 T C 0.038235 -3.2611e-05
12:128868684 G A 0.635447 -8.1169e-05
12:128870114 A G 0.364433 -1.1560e-05
12:128870826 T C 0.047037 -5.8095e-05
12:128874101 A C 0.648190 6.2750e-05
12:128874764 A G 0.035697 5.7075e-05
12:128876081 A C 0.358613 -3.3476e-05
12:128877512 C T 0.659423 6.1564e-05
12:128878403 A G 0.148198 -1.8738e-05
12:128879101 G A 0.070306 7.6346e-05
12:128884559 A G 1.165676 -1.3585e-05
12:128889399 C T 1.522637 -2.2323e-07
12:128892389 T G 0.093179 -3.0921e-05
12:128892549 G A 0.954095 -1.3158e-04
12:128893938 A G 0.107428 1.9111e-05
12:128899020 C T 0.926156 2.1011e-05
12:128900005 A G 0.959256 -1.3527e-04
12:128903318 C T 0.060400 -2.0903e-05
12:128903505 A G 0.028436 -2.0592e-05
12:128903893 C A 1.897778 -2.0154e-04
12:128906595 C A 1.229147 -1.8987e-04
12:128906894 A G 0.047002 1.0019e-04
12:128907411 A G 0.027761 3.0165e-05
12:128908107 T C 0.088327 1.0087e-04
12:128908868 A G 0.039842 1.4176e-05
12:128909558 C T 1.528704 -2.7171e-05
12:128910954 C A 0.333861 -3.6137e-05
12:128911483 C T 0.294351 -2.5575e-05
12:128911730 G A 0.319479 -1.2466e-05
12:128912053 C T 0.352239 8.4475e-05
12:128912199 T C 0.936387 -1.2435e-05
12:128913967 T C 0.436489 -1.6677e-05
12:128916719 A G 0.707061 7.3166e-06
12:128918425 T C 0.477538 -6.4760e-06
12:128919835 T C 1.656116 -2.3616e-05
12:128922146 C T 0.267190 -9.1206e-05
12:128923597 A G 1.222188 3.5987e-05
12:128923726 G A 0.669495 1.2784e-04
12:128927440 T C 0.074000 -6.2577e-05
12:128933398 C T 0.144384 -2.9748e-05
12:128935718 T G 1.783164 3.1580e-05
12:128939053 G A 0.173369 -2.0998e-04
12:128949694 A G 0.307840 -2.0498e-04
12:128964458 G A 0.185414 -1.2074e-04
12:128964885 C T 0.164462 6.3772e-06
12:128968800 G A 0.186936 -1.0145e-04
12:128971704 G A 0.136529 3.3526e-05
12:128985502 C T 0.972992 2.4083e-04
12:128986649 A G 0.074772 1.3776e-05
12:128988240 A G 0.076671 1.3029e-05
12:128990405 A G 0.151398 -1.8799e-05
12:128995470 T C 0.066022 -1.6192e-05
12:128998635 T C 0.057693 -9.3250e-07
12:128999121 G C 0.313770 -1.6926e-05
12:129000542 T C 0.024204 2.0075e-06
12:129000870 T C 0.160084 2.7272e-05
12:129002100 C A 0.023266 9.4762e-06
12:129007718 G A 0.188134 -2.1110e-05
12:129010301 A G 0.037998 -6.6958e-05
12:129011733 T G 0.033944 2.8511e-05
12:129012578 T C 0.073377 -1.1289e-05
12:129014445 A G 0.155806 4.6799e-05
12:129015334 A G 1.106113 8.9315e-06
12:129015784 G A 0.360999 -7.3035e-05
12:129016579 C T 0.703403 -1.6774e-05
12:129017401 G A 0.176760 -2.9038e-05
12:129019351 C A 1.317019 -1.2730e-04
12:129023735 C T 1.236099 -3.5414e-05
12:129024643 G A 0.861815 -1.8765e-05
12:129024709 A G 0.170496 8.4430e-05
12:129027568 C T 1.122628 -1.2579e-05
12:129030333 G A 1.269891 -2.6884e-05
12:129030795 G C 0.089239 -1.7915e-05
12:129031615 A G 0.136705 -4.7107e-05
12:129045919 A G 0.052133 -4.4252e-05
12:129046109 A G 0.037631 1.5743e-04
12:129046920 A G 0.115649 4.8878e-05
12:129049118 T C 0.178111 -2.2843e-05
12:129054511 C T 0.314721 -3.2112e-05
12:129054706 C G 0.074795 -7.3784e-05
12:129059355 G A 0.273367 -1.5330e-05
12:129063628 A G 0.040767 2.4320e-05
12:129064383 T C 0.972265 -1.0351e-06
12:129065488 G A 0.541245 3.6380e-05
12:129066132 A G 0.058982 3.8575e-05
12:129066792 G A 1.117668 2.5352e-05
12:129066906 C G 1.745455 -3.6548e-05
12:129070742 T A 1.051348 -4.4467e-06
12:129072585 G A 0.358539 2.9832e-05
12:129073878 G T 0.223259 9.7851e-06
12:129074780 C T 0.484678 2.3727e-04
12:129078389 G A 0.716341 4.2143e-05
12:129082203 A G 1.757477 -6.4380e-05
12:129082588 G A 1.574716 -7.3722e-05
12:129083656 T C 1.947282 -5.9858e-05
12:129083981 G A 0.835190 5.2162e-05
12:129089812 G A 1.383690 2.8545e-04
12:129093103 C A 0.483455 3.8128e-05
12:129095072 C T 0.894539 3.2205e-05
12:129095605 C T 0.564618 7.9250e-06
12:129096013 G T 0.026203 -1.0749e-05
12:129098094 G A 1.975553 -6.0180e-05
12:129100757 G C 0.033830 -5.2441e-05
12:129101277 C T 0.642188 2.6075e-05
12:129103889 G A 0.363174 -8.9939e-07
12:129107481 G A 0.202785 -3.5496e-05
12:129109167 A G 0.080663 -4.9405e-05
12:129109810 T C 0.210205 -1.0508e-05
12:129113163 T C 0.122440 -4.9710e-06
12:129117140 T C 0.079664 3.8184e-05
12:129123079 T C 0.171726 -3.7508e-05
12:129128606 T C 0.302984 -1.1921e-05
12:129135434 G A 0.138908 -5.0225e-05
12:129135699 A G 0.078703 6.0788e-05
12:129138044 A G 0.093773 7.6323e-05
12:129138278 G A 0.381876 1.8387e-05
12:129139574 C T 0.356078 -6.1118e-05
12:129139691 A G 0.022474 5.1804e-05
12:129141487 C A 0.630526 -5.9137e-05
12:129141562 G C 0.081822 4.2594e-05
12:129141888 G A 0.084750 9.1414e-05
12:129143368 A G 0.051458 -1.4655e-05
12:129144273 T C 0.261004 -1.2468e-05
12:129144472 A G 1.407455 1.4828e-05
12:129151893 G A 0.487087 3.3581e-06
12:129152359 T C 0.034613 7.6265e-05
12:129153986 A G 0.486821 -4.6619e-06
12:129157188 C A 1.635142 5.1794e-06
12:129163930 T C 0.091621 -1.2045e-04
12:129164232 C T 1.104247 3.6318e-05
12:129165051 T G 0.925909 1.2106e-05
12:129170219 T C 0.109674 3.4402e-05
12:129171159 C T 1.831711 1.4420e-05
12:129171895 C T 0.326302 -2.2066e-04
12:129172288 C T 0.034061 -4.5234e-05
12:129172984 T C 0.072497 -9.7778e-06
12:129173216 C A 1.441516 -3.3222e-05
12:129174641 C A 0.320791 -9.4589e-06
12:129177545 A G 0.251562 -9.3634e-06
12:129178435 T C 0.021695 -3.2446e-05
12:129181625 G A 1.972687 -1.2410e-05
12:129181719 G A 0.179704 -1.0662e-04
12:129182069 A G 1.571733 1.0213e-04
12:129182461 A G 0.048530 3.0623e-05
12:129186190 A G 1.015333 -5.3740e-05
12:129189591 G A 1.959756 1.6486e-04
12:129189702 G C 0.038985 -9.8133e-05
12:129189941 A G 1.078083 -6.1477e-05
12:129193769 C T 0.359951 3.2703e-05
12:129194436 G A 0.103225 -2.9046e-05
12:129196984 A T 0.089291 -2.3097e-05
12:129197216 T C 0.037774 2.6331e-05
12:129198187 A C 0.029394 -1.1643e-05
12:129198430 A G 0.411000 -4.9781e-07
12:129198630 T C 0.083474 1.2454e-04
12:129199135 A C 0.637453 -1.9026e-05
12:129200312 G A 0.962151 3.9350e-05
12:129207353 T G 0.539957 -1.9110e-05
12:129208281 T C 0.161940 -1.0821e-04
12:129214583 A G 1.314500 1.3904e-06
12:129215192 T C 0.045827 -4.5056e-05
12:129218834 T G 0.025664 -2.9223e-05
12:129219153 T C 0.262192 -7.5945e-05
12:129222206 C T 1.959701 -3.2720e-05
12:129223666 C T 1.931281 2.1458e-06
12:129225994 A C 0.204784 -8.4736e-05
12:129226686 A C 0.589984 -4.8449e-05
12:129226689 T G 0.308616 2.2223e-05
12:129226773 C T 0.841393 -1.2496e-05
12:129229615 A G 0.047797 1.1410e-04
12:129233988 A G 0.815820 -9.1697e-05
12:129234811 T G 0.028047 -5.1445e-05
12:129235129 C T 0.025602 -4.8335e-06
12:129235566 G A 0.530074 -4.0390e-05
12:129237297 G A 0.183768 2.1182e-06
12:129237882 A G 0.062215 5.4452e-06
12:129238618 C T 0.257985 -6.6491e-05
12:129240036 G A 0.101219 8.7952e-05
12:129243104 T C 0.073828 -7.5217e-05
12:129244618 C T 0.301822 2.3402e-05
12:129244688 C T 0.692725 -7.6388e-05
12:129246995 C T 1.211071 -7.8341e-05
12:129248461 C G 0.054214 2.7227e-05
12:129248673 C T 0.332086 2.1093e-05
12:129249940 A C 1.502877 -5.5471e-05
12:129250411 A C 0.071799 6.6814e-06
12:129250924 G A 0.029731 -5.8010e-05
12:129252227 T C 1.865509 -5.4011e-05
12:129253370 A C 0.158295 2.8350e-05
12:129253499 A G 0.024720 2.4229e-05
12:129253570 C T 1.118571 -1.1586e-05
12:129254527 G A 0.099703 -2.2200e-05
12:129254589 T C 0.285912 -1.5787e-05
12:129254687 T C 0.152028 3.4779e-05
12:129255462 C G 0.775452 -4.7930e-05
12:129255808 A C 0.061676 -9.2047e-05
12:129257424 A G 0.440835 -1.1796e-05
12:129261096 A G 0.075688 -1.6961e-05
12:129264108 G A 0.458362 1.6969e-05
12:129264838 C T 0.229387 1.0360e-05
12:129266824 A G 0.634032 -2.2428e-06
12:129267802 C T 0.477947 -2.3963e-05
12:129269960 T G 0.417297 4.4985e-06
12:129270059 A G 0.776277 2.6810e-05
12:129274758 C G 0.226713 1.9618e-05
12:129275108 C T 0.191074 2.6151e-05
12:129275893 A G 0.207994 -2.8000e-05
12:129275961 T C 0.022039 -4.5409e-06
12:129277910 G A 0.049959 -2.6434e-06
12:129286486 T C 1.459125 4.0350e-06
12:129298131 A C 0.745575 2.4152e-05
12:129299446 G A 0.217069 -2.5561e-06
12:129300694 T C 0.217761 -4.3230e-06
12:129304251 G A 1.514296 3.5881e-06
12:129312109 G A 0.202525 -3.9262e-05
12:129314523 A G 0.480342 1.2194e-05
12:129324140 A G 1.623119 5.3959e-05
12:129325601 T C 0.206913 -2.1869e-06
12:129327371 A G 0.575754 1.6652e-05
12:129332807 A G 0.075548 1.0865e-04
12:129334854 G A 0.854146 4.1399e-06
12:129336713 A C 0.114143 3.9362e-05
12:129341226 A G 0.147724 -2.4888e-05
12:129341950 T G 1.851030 2.7227e-05
12:129344196 T C 0.129665 -3.8165e-06
12:129345023 G A 0.220529 -2.3225e-05
12:129345055 A G 0.075931 5.1738e-05
12:129345798 G A 0.534436 3.6988e-05
12:129346208 G T 0.230838 -4.0068e-05
12:129349001 A G 0.067327 -8.5778e-06
12:129360498 A G 0.347932 2.1329e-05
12:129361972 T G 0.065921 -6.6556e-05
12:129366414 C G 0.212363 3.7016e-06
12:129368261 T C 0.052692 2.4941e-05
12:129373100 A G 0.536854 -4.0706e-06
12:129381409 G A 0.082348 -5.5420e-05
12:129388805 T C 0.648556 -4.8729e-05
12:129388868 C T 0.121375 4.4841e-05
12:129388977 C T 0.191821 -1.5106e-05
12:129393117 A C 0.274630 -5.0513e-06
12:129394746 A G 0.769685 -5.7920e-05
12:129398265 T C 0.156588 -7.1065e-05
12:129400328 A G 1.222483 -1.6342e-05
12:129406391 A G 0.720067 -2.3915e-05
12:129411117 G A 0.480650 -2.8087e-05
12:129412669 A G 0.581687 3.2631e-05
12:129417220 C T 0.157098 8.8243e-05
12:129417930 A C 0.020724 6.4112e-05
12:129418259 A G 0.491397 -3.2624e-05
12:129419258 C T 0.046028 9.6771e-06
12:129420616 A G 0.258472 1.1108e-05
12:129422605 C T 0.246129 2.5863e-05
12:129423031 A G 0.051328 -7.6687e-06
12:129424758 A G 0.034928 4.1558e-05
12:129427151 T C 0.656801 -4.4416e-05
12:129427749 A G 0.096779 2.0085e-05
12:129430216 G A 0.177695 8.4345e-05
12:129430316 G A 0.368276 -1.1436e-05
12:129430317 T G 1.685659 4.6238e-05
12:129432374 C T 0.025895 5.8016e-05
12:129433032 T C 0.370714 -2.5877e-05
12:129435102 G A 1.082179 -3.6579e-05
12:129436288 C T 0.330680 -7.7145e-05
12:129439711 G A 0.332024 -9.0351e-05
12:129441156 A G 0.034837 -3.8864e-05
12:129441929 G A 0.052708 1.3013e-05
12:129442316 T C 0.066866 -1.4480e-04
12:129444588 C T 1.345131 -8.2518e-06
12:129447147 G A 0.720378 -1.8632e-06
12:129447693 G A 0.078901 -8.3493e-05
12:129449214 A G 0.627751 2.1612e-05
12:129450655 T C 0.030731 1.3845e-05
12:129450856 G A 0.091926 -6.7242e-05
12:129455668 A G 0.624963 -1.2482e-05
12:129458743 A G 1.443960 2.0693e-06
12:129458992 A G 0.560859 -6.3866e-05
12:129459690 G A 0.512783 1.0376e-06
12:129459959 C T 1.035333 1.8223e-05
12:129462178 G A 1.558315 -2.3808e-06
12:129464368 G C 0.059540 1.9130e-05
12:129464689 T C 0.321394 2.7861e-05
12:129468005 T G 0.478645 1.3373e-05
12:129470360 G A 0.037401 6.3419e-05
12:129471963 G A 0.740749 3.6576e-07
12:129477131 A G 1.257781 2.9504e-05
12:129479374 C A 0.097613 -3.8405e-05
12:129482110 G T 1.349259 -6.9189e-05
12:129483405 C T 0.277927 1.3436e-05
12:129483473 A G 0.105386 1.4467e-04
12:129485360 G A 1.630737 -5.6276e-06
12:129486025 T C 0.087333 -6.0633e-05
12:129489071 T C 0.034853 -5.2428e-05
12:129490776 C G 0.030549 2.4388e-05
12:129494991 T C 0.148623 1.9196e-05
12:129499021 A C 0.050247 -1.5925e-05
12:129503923 T C 0.279284 3.1251e-05
12:129507348 C A 1.125549 -3.8610e-05
12:129510169 T C 0.217537 1.4440e-05
12:129510731 T C 0.077483 1.1683e-04
12:129512366 C T 0.092738 -4.3515e-05
12:129512800 A G 0.614632 3.0058e-05
12:129512862 T G 1.489352 3.9539e-06
12:129513182 T G 0.263042 -1.6065e-05
12:129514603 C A 0.082705 -3.1145e-04
12:129517295 A G 1.166079 -1.1448e-05
12:129528907 G A 0.580597 1.3410e-05
12:129529211 A G 0.069569 2.3710e-04
12:129530629 A G 0.440484 -4.1220e-06
12:129531938 G A 0.189760 -3.5470e-05
12:129536512 A G 0.230497 1.6029e-04
12:129537939 C T 1.111823 3.6121e-05
12:129537944 A G 0.021506 -1.1066e-06
12:129538093 A G 0.219228 9.0716e-05
12:129538179 T C 1.900239 8.3916e-05
12:129538897 A G 1.288671 2.7759e-05
12:129539634 G A 0.387734 -9.7271e-05
12:129540189 C T 0.046557 -7.8864e-05
12:129547125 T C 0.532053 6.4722e-06
12:129550552 C A 0.217900 2.7611e-04
12:129550791 T G 0.335559 -3.0552e-05
12:129552625 A G 0.065227 -4.7734e-05
12:129555039 G A 0.052584 -1.1082e-04
12:129556460 C T 0.505623 1.1102e-05
12:129556884 C T 0.339253 -3.7742e-05
12:129558762 T C 0.034856 5.5635e-05
12:129559086 A C 0.065048 -1.0843e-04
12:129559421 T C 0.222681 1.6976e-04
12:129562707 T C 0.075788 -5.5474e-05
12:129563577 A G 0.368766 -2.9635e-06
12:129565175 A C 0.090959 1.2522e-05
12:129568406 T C 0.279372 -5.4608e-05
12:129571781 A G 0.050962 -1.6677e-04
12:129575430 A G 1.874597 1.2763e-04
12:129581261 C T 1.220809 2.8207e-05
12:129582079 C T 0.044911 1.8760e-05
12:129582840 G A 0.688687 1.2967e-04
12:129585299 T C 0.523079 -2.7475e-05
12:129587535 G A 0.024492 -5.9725e-05
12:129591144 C T 0.812792 -1.4449e-05
12:129591990 G A 0.049692 -3.7799e-05
12:129592752 G C 0.452516 2.2073e-05
12:129593747 T C 1.169516 2.1892e-05
12:129595937 G A 0.429114 -4.2378e-05
12:129596211 T C 0.101810 -7.7553e-05
12:129596506 G A 0.179094 5.3578e-05
12:129599203 T C 0.069105 -3.7204e-05
12:129601389 C A 0.067716 5.5010e-06
12:129603556 C T 0.156017 7.8020e-06
12:129604535 T G 0.160879 5.1716e-06
12:129605224 G A 0.091949 -6.3698e-05
12:129610885 C T 0.785920 2.9537e-05
12:129612338 T G 1.604057 -9.0974e-07
12:129616485 G T 0.750457 4.0725e-06
12:129619025 G T 1.517136 1.5540e-05
12:129624974 T C 0.042824 -4.3373e-05
12:129625544 T C 1.491514 5.0984e-05
12:129627812 G T 0.090342 2.8523e-05
12:129628366 C T 0.496340 -2.7582e-06
12:129630751 G A 0.991308 -1.7692e-05
12:129632849 T C 0.066415 4.6410e-05
12:129634856 T C 0.063256 7.4765e-06
12:129635762 A G 0.129467 -6.1105e-05
12:129637308 C G 0.401711 -1.3109e-05
12:129641406 C T 1.359314 -1.2341e-05
12:129642505 C T 0.250231 5.6089e-05
12:129643914 G A 0.048365 -9.3888e-05
12:129648768 T C 0.030124 3.0886e-05
12:129650124 T C 1.330979 -6.9520e-06
12:129650440 A G 0.038978 6.1099e-05
12:129654318 C A 0.503598 -5.3799e-06
12:129656359 T G 1.684837 -3.4843e-05
12:129657564 A G 0.317292 -3.7794e-05
12:129660556 C T 0.707542 -2.8929e-06
12:129663265 C T 0.051552 1.1508e-05
12:129666437 A G 1.005969 -2.4666e-05
12:129668156 A G 0.034538 -4.9977e-05
12:129670740 A C 0.652451 -2.5435e-06
12:129672988 T C 0.060913 5.4003e-05
12:129676486 G A 1.913517 3.2516e-05
12:129677761 C T 1.805735 -2.1960e-06
12:129687420 A C 1.062205 1.6419e-05
12:129692381 A T 0.578867 -1.0545e-05
12:129692847 A G 1.252867 8.9761e-06
12:129693416 A G 0.034519 -6.7235e-05
12:129695388 C T 0.195810 -4.8985e-05
12:129696131 T G 0.971658 -3.7880e-06
12:129696168 T C 0.467145 4.3975e-05
12:129697654 T G 0.968416 -2.2349e-04
12:129699960 A C 0.032376 2.9188e-05
12:129700697 G A 1.063539 -2.9475e-07
12:129701173 C T 1.715494 -4.6302e-05
12:129701288 A G 0.029981 3.5561e-05
12:129702339 A G 0.050260 4.8343e-05
12:129705180 C T 0.096194 -6.0300e-05
12:129706282 T C 0.735101 2.4907e-05
12:129706625 C G 0.207280 6.4007e-05
12:129706978 C T 0.267249 -3.8846e-05
12:129711446 A G 0.452701 2.3569e-05
12:129714026 G A 1.292027 8.4389e-05
12:129716470 T C 0.033720 1.0810e-05
12:129716682 G A 0.032471 4.7078e-06
12:129717828 G A 1.150197 -5.4123e-05
12:129722498 C T 1.593440 1.1043e-05
12:129725196 C T 1.010221 -2.8659e-05
12:129725934 A G 0.073351 -2.8687e-04
12:129726301 C T 0.506639 7.6692e-05
12:129726373 C G 0.044084 -5.1721e-05
12:129728140 G A 0.063230 8.8228e-06
12:129736226 T C 0.053227 7.2408e-05
12:129736393 T G 1.499129 3.2871e-05
12:129738566 C G 0.069320 -8.7686e-05
12:129740766 T C 0.035547 -6.3258e-05
12:129741711 G A 0.157646 -4.6569e-05
12:129744874 T C 0.072786 8.6237e-05
12:129745014 G A 0.538295 2.4942e-04
12:129750628 G T 0.156806 -7.1650e-05
12:129751331 T C 0.054133 3.5298e-06
12:129755366 G A 0.084493 -2.0303e-07
12:129756837 T G 0.075308 -1.1027e-04
12:129758787 C T 0.729593 1.8089e-04
12:129761498 G C 0.031455 5.4239e-05
12:129768365 A G 0.040312 -3.8549e-05
12:129771129 G A 0.115143 2.0435e-06
12:129773186 C T 0.049764 2.2151e-05
12:129773811 A G 0.050027 1.9648e-05
12:129776066 T C 0.167919 3.3958e-05
12:129776766 C T 0.257193 -9.3868e-06
12:129776844 C G 0.788624 1.9848e-07
12:129777620 A G 0.105364 5.4147e-05
12:129779173 C T 0.666509 4.3213e-05
12:129786584 T C 0.984132 1.4543e-04
12:129787518 G A 1.118470 -1.1786e-04
12:129795862 T G 0.229215 3.4163e-05
12:129804638 A G 0.028926 6.9816e-05
12:129805479 T C 0.466074 -6.9999e-06
12:129812936 A C 0.071462 8.5622e-05
12:129813099 C G 0.714296 2.5146e-05
12:129821823 T G 0.050900 1.7723e-05
12:129823235 A G 0.142511 2.1441e-05
12:129824245 A G 1.564125 -6.7854e-07
12:129824300 A G 0.414729 -9.8640e-08
12:129839544 C A 0.345361 3.2471e-06
12:129846030 G C 1.247193 6.5252e-07
12:129847634 G A 0.116367 -2.3894e-06
12:129849398 A G 0.157549 5.0127e-06
12:129853352 C T 0.211620 -1.7860e-05
12:129853660 T C 0.103475 6.9759e-06
12:129858883 T C 0.058881 1.0614e-04
12:129864810 A C 0.136675 2.5959e-05
12:129865543 T G 0.097424 2.6314e-06
12:129865880 C T 0.074344 -6.8224e-07
12:129866048 T C 0.954910 -1.1123e-05
12:129866581 T C 0.133654 -3.8726e-05
12:129871885 T C 0.150655 -3.1794e-05
12:129874422 A G 0.123949 -2.9331e-05
12:129875489 G A 0.561694 1.6386e-05
12:129878413 T C 0.040312 3.1582e-05
12:129879041 A G 0.153453 1.5705e-04
12:129882795 C T 0.024616 -7.2806e-06
12:129883054 G T 0.432944 5.0620e-06
12:129884017 T G 0.487200 -9.0442e-06
12:129886184 A G 0.279852 7.3657e-05
12:129888001 T C 0.078336 -1.4149e-05
12:129888558 T G 0.181804 3.4613e-05
12:129889215 G A 0.026751 2.7413e-05
12:129891295 C T 0.419374 -2.7566e-05
12:129892494 G T 0.050916 -1.2071e-04
12:129892649 C T 0.292770 6.8274e-05
12:129896761 T C 1.482630 2.9554e-05
12:129899314 A G 0.368270 -2.8491e-05
12:129903692 C T 0.208984 5.0670e-05
12:129903996 T C 0.161593 4.4242e-06
12:129905287 A C 1.396355 3.2651e-05
12:129910240 T G 0.710450 6.2550e-05
12:129918582 T C 0.038771 -1.8271e-05
12:129921543 T C 0.024122 3.6156e-05
12:129927822 G A 0.520787 2.9184e-05
12:129932635 T C 0.073672 3.4713e-05
12:129932700 G A 0.029222 -1.0107e-04
12:129933778 G A 0.868631 9.9389e-06
12:129934200 G T 1.873221 -9.3270e-05
12:129935733 C A 0.276246 -5.5832e-04
12:129936760 A G 0.284263 -1.6363e-05
12:129937144 C T 0.488414 8.1813e-06
12:129937204 C T 1.420750 -2.2549e-05
12:129938046 C T 0.030325 -4.0503e-05
12:129938908 G C 0.073442 2.6558e-05
12:129941035 T C 0.370931 3.1531e-05
12:129951678 T C 0.477353 -3.1927e-05
12:129958373 C T 0.376124 4.4567e-05
12:129958551 A G 1.523709 -5.0004e-05
12:129964732 T C 0.058699 -9.4200e-05
12:129972758 C T 0.059874 1.2841e-05
12:129978517 C T 0.519733 1.6139e-05
12:129980184 T C 0.023019 -8.5166e-05
12:129980931 A G 0.962002 3.6458e-05
12:129994779 T C 0.076038 -2.7220e-05
12:129995286 C T 0.117655 -1.7100e-05
12:129996032 T G 0.102647 2.3208e-05
12:129998912 C A 0.291787 7.6527e-06
12:130000106 G A 0.467729 1.2634e-05
12:130000364 T C 1.454279 3.2491e-05
12:130004698 T G 0.550236 -1.4820e-05
12:130006298 A G 0.046476 -8.0213e-05
12:130009075 C T 0.642656 -1.3060e-05
12:130013435 A G 1.204181 -5.2208e-06
12:130014848 A G 0.410649 -4.2142e-05
12:130015993 A C 0.309713 9.3774e-05
12:130018258 T C 0.482101 -1.3562e-05
12:130020814 T C 0.020594 -1.0534e-05
12:130030752 G A 0.485328 -3.7526e-05
12:130031612 T C 0.042192 4.4199e-05
12:130035062 T C 0.370564 -2.1342e-06
12:130039506 C T 1.725689 9.4968e-06
12:130043112 C T 0.169974 -2.3587e-05
12:130044447 C T 0.032091 -3.7294e-05
12:130045423 T C 0.153884 1.3792e-04
12:130046454 C T 1.694383 3.6337e-05
12:130047526 C T 0.020909 2.2298e-05
12:130054440 T C 0.700923 -8.8212e-06
12:130054905 G T 0.585641 1.2765e-05
12:130056480 T G 0.833671 4.2164e-05
12:130059260 C T 0.258391 1.6968e-05
12:130063808 C T 0.173041 -1.0449e-05
12:130064448 T C 0.807530 -2.4079e-06
12:130067146 C G 1.502205 3.5583e-06
12:130068252 C G 0.057291 3.6208e-06
12:130069226 A G 0.842432 -2.4334e-04
12:130076888 G A 1.274185 1.4611e-05
12:130077566 A G 0.462153 5.2689e-05
12:130078280 T C 1.865834 -1.0275e-05
12:130080276 A G 0.049462 1.0489e-05
12:130081951 G A 1.732397 -2.5095e-05
12:130083700 G T 0.154238 4.5037e-05
12:130089640 G A 0.035337 -5.9451e-05
12:130091658 A G 0.118756 3.2642e-05
12:130092461 C T 0.060144 -8.0005e-05
12:130093883 C T 0.097067 2.5263e-05
12:130095196 C T 0.388728 1.0673e-05
12:130096075 C T 0.427430 6.8282e-07
12:130096502 T C 0.048011 2.2546e-05
12:130097213 A G 1.020292 -2.1705e-05
12:130097838 C G 0.218611 2.6536e-05
12:130100717 G A 0.053247 -1.4924e-05
12:130101770 C T 0.641831 1.6716e-05
12:130105436 A G 0.117392 -4.7654e-05
12:130105893 T C 0.669667 -3.3703e-05
12:130107246 A C 0.035074 2.2731e-04
12:130112828 C T 0.564326 -1.0655e-05
12:130119219 G A 0.036680 6.0617e-05
12:130120222 A G 0.795865 9.6665e-05
12:130120959 C T 0.134079 -9.0509e-06
12:130124148 T C 0.034220 -5.6351e-05
12:130148685 G A 0.435009 -9.6658e-05
12:130149998 A C 0.050030 1.8679e-05
12:130157276 G A 0.825580 -3.5519e-05
12:130159705 T G 0.631338 5.1480e-05
12:130161084 A G 1.235012 -1.6291e-05
12:130163457 T C 1.240228 1.0086e-05
12:130173777 T C 0.315257 1.6056e-05
12:130173910 C A 0.028170 -2.9262e-05
12:130174334 A C 0.031669 -3.9231e-05
12:130176419 T C 0.521281 4.7024e-05
12:130178052 C T 0.052052 -5.0655e-05
12:130178389 T C 0.086444 -2.9061e-05
12:130180073 C T 0.765128 1.1005e-05
12:130181513 C T 0.740590 5.0532e-06
12:130181655 A G 0.064590 -3.4289e-05
12:130182505 T G 0.038131 2.0967e-05
12:130185048 G A 0.022951 4.2038e-05
12:130196477 C G 0.800308 -1.8292e-05
12:130196584 C T 0.064552 2.5326e-04
12:130200235 C T 0.685113 9.2238e-06
12:130204461 A G 1.149178 -2.1367e-05
12:130209689 C T 1.938097 5.7945e-05
12:130209829 C A 0.131732 7.6324e-05
12:130211749 A G 0.069044 3.9454e-05
12:130212701 T C 0.267359 2.6046e-05
12:130215827 T C 0.073039 -9.6219e-06
12:130219454 G C 0.286817 1.9040e-05
12:130220833 C T 0.080959 -3.8095e-05
12:130222486 T C 0.039760 -2.9709e-06
12:130225459 T C 0.652958 5.3942e-06
12:130229924 C T 0.089758 1.6092e-04
12:130229980 C T 0.109129 -4.9139e-05
12:130231010 G A 0.151557 -2.1519e-04
12:130233721 G A 0.095299 8.1686e-06
12:130235061 G T 1.089891 -1.7170e-05
12:130238318 A G 0.060254 -8.1682e-05
12:130240470 A G 1.205362 -8.7229e-06
12:130240636 A C 0.029634 2.3751e-05
12:130241781 A G 0.032078 4.0107e-07
12:130242016 G A 0.334760 3.9660e-05
12:130244348 C T 0.548594 -2.0745e-05
12:130250741 G T 1.387523 8.9859e-06
12:130256599 G A 1.737071 1.5222e-05
12:130261054 G A 0.171999 2.5459e-05
12:130261817 G A 1.645694 -3.4972e-05
12:130264270 A G 1.795625 -1.4778e-04
12:130264458 T C 0.053591 -7.4617e-06
12:130265810 T C 0.244246 4.7205e-05
12:130268539 T C 0.152894 -6.4215e-05
12:130272945 A G 0.228176 7.8723e-06
12:130276410 G A 0.115396 3.3350e-06
12:130278402 C T 1.780915 -2.1714e-05
12:130280270 T C 1.430088 -3.6724e-06
12:130281962 A C 0.136211 -1.7363e-06
12:130284281 G T 0.049705 -2.6911e-05
12:130284395 A G 0.034697 -4.3690e-06
12:130293303 T C 0.223064 -2.0935e-06
12:130295147 T C 0.067541 -3.9028e-05
12:130299753 A G 0.308804 -1.4560e-05
12:130299985 A G 0.125565 -2.6018e-05
12:130301142 C A 0.586378 9.2695e-05
12:130303768 C A 1.705815 -5.6091e-07
12:130303997 C A 1.513887 -5.6369e-05
12:130305529 T C 1.286701 -4.6743e-05
12:130306177 G A 1.801860 -7.0092e-06
12:130306802 T C 0.081481 3.1235e-06
12:130306856 T C 0.114620 -7.9254e-05
12:130306950 C A 0.064996 2.4277e-05
12:130308203 A G 0.227673 1.5769e-06
12:130308529 T C 0.059537 -3.7759e-05
12:130309024 G A 1.334614 1.6265e-04
12:130309316 T C 0.033113 4.1449e-05
12:130309991 T A 0.292647 -4.9539e-05
12:130310256 A G 1.035359 6.7370e-05
12:130311166 G C 1.179510 -7.3692e-06
12:130311337 A G 0.228774 -6.9981e-05
12:130312447 C T 0.156893 4.8299e-06
12:130315450 T C 0.140113 2.0921e-05
12:130315930 G A 0.387147 -2.5175e-06
12:130319560 T C 0.191298 -9.6881e-05
12:130320330 A G 0.931976 1.5700e-05
12:130320635 T C 0.063484 1.4973e-05
12:130324973 C T 0.022431 7.2767e-05
12:130325960 A G 0.170814 2.3979e-05
12:130330857 A C 0.223496 2.4578e-05
12:130332403 C T 0.492741 -1.7585e-05
12:130335952 C T 1.442422 -2.2858e-05
12:130337369 C A 0.194258 -6.3269e-05
12:130345587 C T 0.054532 -2.4650e-05
12:130346839 G A 0.124880 1.2085e-05
12:130350200 C G 0.023610 9.6461e-05
12:130352047 A G 0.039426 -9.8420e-06
12:130354349 A G 1.782525 -3.4609e-05
12:130356227 G A 0.080472 3.0377e-05
12:130356692 T G 1.696019 -1.9429e-05
12:130362198 C A 1.815099 1.3103e-06
12:130362735 A G 0.085409 5.7625e-06
12:130365180 T C 0.145536 2.5467e-05
12:130367568 T C 0.077934 1.7589e-05
12:130369383 C T 0.168782 3.2857e-05
12:130370130 T G 0.988004 2.1296e-06
12:130371802 C T 0.065619 3.0566e-05
12:130376768 C T 1.483098 9.8532e-07
12:130376855 G T 0.363583 -4.1345e-06
12:130377745 A G 0.258706 -5.2599e-05
12:130379021 C T 0.056564 -1.9866e-05
12:130379396 T C 0.083935 -7.8494e-06
12:130379565 A G 0.085130 5.2447e-05
12:130382617 C A 0.179555 -1.3236e-05
12:130384665 A G 0.089229 -4.4338e-05
12:130385841 C T 0.140148 -5.1665e-05
12:130390845 A G 0.449293 -6.3807e-05
12:130392794 T C 0.060098 -9.9134e-06
12:130393290 T G 0.149003 3.9156e-05
12:130394624 G A 0.334932 -8.3733e-06
12:130394648 T G 0.106574 1.9109e-05
12:130395910 T C 0.082088 2.7837e-06
12:130398578 A G 0.068317 -2.8112e-05
12:130399772 C T 0.769795 3.0899e-05
12:130400273 G A 1.767666 5.8587e-05
12:130408894 G A 0.934997 2.9296e-05
12:130411651 C T 0.160240 -9.9446e-06
12:130412739 G A 0.031046 2.2099e-05
12:130413227 A C 0.035690 -4.3727e-05
12:130416007 T C 1.732238 -3.2574e-05
12:130416252 G A 0.081764 7.1647e-06
12:130426830 C T 0.663406 2.8103e-06
12:130428362 C T 0.607615 -1.1139e-05
12:130444817 T G 0.258067 5.6264e-05
12:130447466 A T 0.048242 4.1477e-05
12:130448331 A G 1.721859 3.7797e-05
12:130452904 G T 0.061825 -9.2326e-05
12:130453411 T C 0.028296 -3.0844e-05
12:130456662 T C 0.034184 -1.9659e-05
12:130460305 T G 0.591152 1.8136e-05
12:130467472 A G 0.858894 -2.1306e-05
12:130468349 C T 1.966828 2.3875e-05
12:130480439 A G 0.392950 -7.3240e-05
12:130486202 C T 0.327769 -4.6821e-05
12:130493235 A G 0.222039 -3.6476e-05
12:130497472 G A 0.752976 -2.8723e-05
12:130497717 T C 0.247755 1.0780e-05
12:130498011 C T 0.047683 -1.2870e-04
12:130499183 A G 0.131573 4.6312e-05
12:130511806 A G 1.390435 3.8566e-05
12:130512544 A G 0.084234 -2.6999e-05
12:130515283 G C 0.172262 -2.6311e-06
12:130515738 T C 0.034966 -3.5720e-05
12:130515821 T C 0.302657 2.7823e-05
12:130517652 A G 1.008880 -8.3531e-06
12:130518694 G T 0.046823 5.4871e-06
12:130519867 A G 0.157851 -3.3414e-05
12:130521339 A G 0.028488 4.5690e-06
12:130521584 A G 1.566423 1.7354e-05
12:130526726 G A 0.801272 -8.0608e-06
12:130527285 T C 0.027949 -5.5359e-07
12:130528673 A G 0.139347 -5.6321e-05
12:130535549 G C 0.183168 -1.0474e-05
12:130536632 C A 0.236989 -2.7457e-05
12:130538916 T C 0.051124 4.5123e-05
12:130541023 C T 0.994485 2.6334e-05
12:130545468 G A 0.051435 -6.9660e-05
12:130549840 C A 1.247839 1.2954e-05
12:130554692 T G 0.158951 -5.5775e-06
12:130557949 C T 0.739597 -7.7499e-06
12:130558815 G A 0.421620 -2.0549e-05
12:130563555 T C 0.074987 1.9924e-05
12:130565998 T C 0.379412 1.0422e-04
12:130566133 T C 0.038706 5.0284e-05
12:130568569 C G 0.436158 2.3433e-05
12:130570684 A G 0.032435 -7.3029e-05
12:130571078 T C 0.071825 7.7943e-05
12:130572485 G A 0.896642 -2.3988e-05
12:130578130 G A 0.558081 1.2966e-04
12:130580429 A G 0.137607 -5.7612e-06
12:130580553 A G 0.140486 -3.1579e-06
12:130581898 T C 0.065671 2.1695e-05
12:130582922 G C 0.108639 -1.4204e-04
12:130584210 A C 0.024746 -3.3541e-05
12:130584245 A G 1.430166 2.5607e-05
12:130589007 A G 1.344501 1.7422e-05
12:130589503 A C 0.764310 -2.0598e-05
12:130593594 G A 0.104633 1.2613e-06
12:130594356 A G 0.902209 8.5790e-06
12:130595915 A G 0.148195 -3.3974e-05
12:130596288 G A 0.512712 -2.8365e-05
12:130596348 A G 0.149707 6.9677e-05
12:130602428 C T 0.727224 -3.0426e-07
12:130605900 T G 0.234431 5.7515e-05
12:130610756 G A 0.095104 2.8035e-05
12:130611682 T C 0.839884 -1.6516e-05
12:130613822 T C 1.167111 -6.0816e-05
12:130614201 T C 0.063967 3.6864e-05
12:130614701 G A 0.944637 -1.3636e-05
12:130615025 G A 0.158282 -1.1815e-06
12:130615035 G A 1.489404 -6.8996e-06
12:130615216 C A 0.324371 -3.4080e-06
12:130615940 A G 1.325257 -3.6916e-05
12:130615968 C T 0.104364 -3.6551e-05
12:130617444 A G 1.316857 -2.8882e-05
12:130617840 T C 0.326429 5.0111e-05
12:130622165 T C 0.060991 -1.7529e-04
12:130622872 C T 0.179896 -4.0757e-05
12:130623236 A G 0.676402 7.4950e-06
12:130623806 G T 0.219387 7.2344e-05
12:130623844 A C 0.888966 3.4406e-05
12:130625556 C T 0.585871 -6.7139e-06
12:130629335 A G 1.174576 4.4909e-05
12:130629871 A G 1.211062 -7.5950e-05
12:130630309 C T 0.554248 -2.0487e-04
12:130630556 A C 0.109213 5.0076e-05
12:130631431 A G 1.326269 -8.4897e-06
12:130631471 C T 0.035113 4.6964e-05
12:130632573 A G 0.115474 -1.6855e-05
12:130633508 T G 0.436174 -1.2704e-04
12:130634692 T C 1.319100 -6.2029e-05
12:130635460 C T 1.562135 2.4463e-06
12:130638364 C T 0.092932 5.6004e-06
12:130638562 G A 1.440267 1.6555e-05
12:130639154 C A 0.165858 -3.5900e-05
12:130639187 G A 0.049095 -1.9810e-05
12:130639386 A G 0.347555 1.8477e-04
12:130641266 T C 1.279654 -1.9505e-05
12:130642620 G A 0.647453 -1.6446e-05
12:130643069 A G 0.135637 -2.9321e-05
12:130650180 G A 0.224324 -1.1151e-05
12:130650287 A T 0.137918 -4.1550e-05
12:130650422 C T 0.529898 6.4115e-05
12:130652969 T C 0.103617 -1.5243e-04
12:130654782 A G 1.869995 5.5109e-05
12:130655075 C A 0.225437 -2.6669e-05
12:130656024 T C 0.034038 5.2162e-05
12:130656182 G A 0.126007 -3.7625e-05
12:130656984 T G 0.224372 -3.4895e-06
12:130659495 G T 0.044895 1.8844e-05
12:130659726 A G 0.839621 9.1387e-06
12:130660879 G T 0.636141 -4.8247e-05
12:130662797 A G 0.196076 1.2598e-05
12:130665881 A G 1.147594 1.7568e-05
12:130666036 T C 1.770762 -2.4642e-05
12:130666981 C T 0.065256 -7.0571e-05
12:130667378 A G 0.549146 -1.8733e-05
12:130668546 T C 0.257411 2.6161e-05
12:130669779 A G 0.134017 1.2465e-05
12:130670641 C A 0.945627 6.3391e-05
12:130687830 G A 0.170408 -1.5993e-06
12:130689311 G C 0.757808 -4.3921e-05
12:130689939 T C 0.023051 2.3438e-05
12:130691025 T G 0.276876 -1.7654e-06
12:130692527 C T 0.061254 2.3449e-04
12:130697865 G A 0.790435 5.1173e-05
12:130698165 A G 0.030627 -1.6690e-05
12:130700729 G A 0.701238 3.3012e-05
12:130700960 A G 0.478774 -1.7462e-05
12:130702123 G T 0.259904 1.4817e-05
12:130703585 G A 0.741158 -1.3393e-07
12:130704113 C T 1.616810 -4.1486e-05
12:130704852 T C 0.743267 -1.7238e-05
12:130706512 G A 0.045035 -2.9906e-05
12:130709314 A G 0.466619 -1.2116e-05
12:130712930 T C 0.057878 -5.9973e-05
12:130714392 A C 0.305945 8.5188e-05
12:130718511 C A 0.136860 -3.1996e-05
12:130719648 C G 0.245606 1.2000e-05
12:130720444 C T 0.054902 -6.1900e-05
12:130721455 T G 0.049751 1.4223e-05
12:130723615 C T 0.222782 1.7801e-05
12:130724201 G A 0.941031 2.8739e-05
12:130727521 C A 0.045337 9.4662e-06
12:130729799 A G 0.463626 -6.1794e-05
12:130731109 T C 0.076905 -2.0015e-06
12:130735224 C T 0.705308 3.0842e-05
12:130735717 G A 0.035369 -1.7035e-04
12:130736044 T C 1.639650 -1.5346e-05
12:130736459 G A 0.082374 -4.5828e-06
12:130737404 C A 0.023580 4.1828e-05
12:130737484 C T 0.591772 -1.8730e-06
12:130738365 A G 1.956101 -1.0215e-04
12:130739147 C T 0.237092 -9.8911e-05
12:130743650 G A 0.577377 5.4050e-05
12:130746011 C T 0.057473 1.3864e-05
12:130747428 A G 0.054681 -8.9114e-05
12:130761041 A G 0.044895 -1.2260e-05
12:130761831 G A 0.267086 -1.3245e-05
12:130764940 C T 1.692374 -6.7864e-05
12:130772172 T G 0.619569 1.9377e-05
12:130772229 T C 0.080829 -2.5719e-05
12:130773785 A G 0.181944 3.3290e-05
12:130780226 T C 0.856356 -3.5745e-05
12:130781313 G A 0.079459 5.9956e-05
12:130784571 A C 0.032123 1.4617e-05
12:130787293 T C 0.043357 5.7519e-05
12:130787732 G A 0.286256 1.2597e-04
12:130795155 G C 0.081627 -1.7916e-05
12:130795939 T C 0.696172 -6.3633e-05
12:130796928 A G 0.046353 5.1673e-05
12:130812061 G A 0.125974 6.4600e-05
12:130812335 C T 0.781616 -4.1319e-06
12:130814262 C T 1.857447 2.1884e-05
12:130815992 C T 0.027151 -4.7869e-05
12:130816989 G T 0.067616 2.5720e-05
12:130825855 G A 1.174810 -6.1095e-05
12:130829414 T C 0.088353 1.3196e-04
12:130829753 C T 0.037570 -5.4528e-05
12:130829957 T C 0.046148 2.3445e-05
12:130832922 T G 0.324663 -8.2842e-08
12:130841638 A G 0.115708 7.9848e-05
12:130849869 A G 0.046482 1.3947e-04
12:130850356 C T 0.852188 -5.4346e-05
12:130852650 T G 0.101319 -3.8276e-05
12:130854823 G A 0.150746 -3.9699e-05
12:130855506 A C 0.142703 4.8415e-05
12:130857497 C T 0.656755 3.6732e-05
12:130859784 T C 1.187384 -7.3082e-05
12:130861567 A G 0.038683 2.2222e-05
12:130861788 A G 1.159376 -3.2691e-05
12:130865277 G A 0.152245 2.0106e-05
12:130868327 C T 1.436099 -1.3422e-06
12:130870107 A G 0.142664 -8.9094e-05
12:130874992 G C 0.188396 2.5743e-05
12:130878875 T C 0.286506 -1.6872e-04
12:130886987 A G 0.584297 -2.5413e-04
12:130887730 A G 0.210406 3.1761e-06
12:130888094 C T 0.589055 -2.2790e-06
12:130892844 G A 1.465288 -5.0605e-05
12:130895719 G T 0.432925 -2.5650e-05
12:130896028 T C 0.033162 2.2335e-05
12:130896877 A G 0.042935 -1.2763e-05
12:130897035 T C 0.095175 7.2712e-05
12:130898414 T C 0.787786 -3.6329e-06
12:130899360 G C 0.589046 -2.2462e-05
12:130901820 A G 0.070777 6.9003e-05
12:130903100 T C 0.197053 -1.3858e-05
12:130903910 T C 0.129629 -1.3617e-05
12:130904400 G A 0.185676 7.1784e-05
12:130906013 G A 0.168786 -6.0662e-04
12:130906183 A G 0.118269 1.1634e-05
12:130906425 A G 0.069819 7.3397e-06
12:130907895 G A 0.605761 -1.2646e-05
12:130910508 G A 0.713228 1.2940e-05
12:130917377 T C 0.143430 -3.7073e-05
12:130917475 A C 0.225775 2.2486e-05
12:130918358 A C 0.063662 -3.1483e-05
12:130918757 T G 0.023645 2.0580e-05
12:130920016 T G 0.213704 2.5102e-05
12:130920372 T G 0.042915 -7.2623e-05
12:130926063 A G 1.015758 6.3688e-06
12:130927752 C A 0.064957 2.9454e-07
12:130929055 T C 0.092770 -3.3064e-05
12:130933687 G A 0.399328 1.1785e-05
12:130933735 A C 0.241792 -1.3579e-05
12:130938131 C T 0.246697 -4.1092e-06
12:130943793 A G 0.690800 1.6832e-05
12:130945457 A G 0.145215 -1.5485e-05
12:130948500 A G 0.126607 6.6333e-05
12:130953899 G A 0.038313 3.7739e-05
12:130954131 T C 0.613950 2.4077e-06
12:130954492 T C 0.035956 6.0112e-06
12:130958706 G A 0.720096 1.5913e-05
12:130959935 G A 0.187952 -1.4198e-05
12:130960534 A G 0.155520 -2.5644e-05
12:130961260 C A 0.820490 3.1859e-07
12:130962191 A C 0.901115 1.4996e-05
12:130963148 C T 1.290183 -2.3732e-05
12:130964718 G A 1.519337 -2.3435e-05
12:130966902 A G 0.156543 -1.8550e-05
12:130969027 A G 0.094289 8.0066e-06
12:130970417 G T 0.029501 5.4919e-07
12:130972823 A G 0.022250 1.0422e-04
12:130973659 G A 1.245389 -6.8934e-06
12:130978356 A G 0.078583 -6.6996e-06
12:130980401 T C 1.141745 -9.9815e-06
12:130980564 G A 0.204447 1.5556e-05
12:130984458 G A 0.871024 -9.3474e-06
12:130986586 C T 0.288781 -1.1985e-05
12:130992170 G A 0.196654 4.2844e-05
12:130995621 G A 1.212821 -1.5675e-05
12:130998050 G A 0.289216 8.7349e-06
12:131002740 A G 0.517071 -2.3345e-05
12:131003683 G A 0.172463 1.8664e-05
12:131005336 G A 0.226635 1.3924e-05
12:131005859 G C 0.121888 3.1311e-05
12:131005899 T A 1.306516 -6.9989e-05
12:131006296 C T 1.765933 2.0511e-05
12:131006547 T C 0.136159 -3.7062e-05
12:131007356 G T 0.063107 -2.5194e-05
12:131007760 T C 0.040484 -7.1762e-06
12:131008165 A G 0.227186 6.1342e-05
12:131008520 T C 0.073296 -1.2645e-05
12:131008550 G A 1.602330 -7.4649e-06
12:131008699 A G 0.024934 -7.3949e-05
12:131009071 T C 0.550363 1.4310e-06
12:131009309 C G 0.495951 2.1892e-06
12:131009985 A C 1.041052 3.1900e-05
12:131014242 T G 0.134695 -3.3107e-05
12:131015848 T G 1.412483 2.2867e-05
12:131019232 T C 0.164735 2.4629e-05
12:131021963 T C 0.216388 2.4082e-05
12:131022010 C A 1.372713 6.5882e-06
12:131023561 C T 0.903812 3.2418e-06
12:131024990 C G 0.028043 -3.9173e-05
12:131026098 C T 0.052286 -2.5967e-05
12:131027277 T C 0.192015 3.7567e-05
12:131028575 C A 0.106094 1.1240e-06
12:131036199 A G 0.021776 1.5820e-05
12:131037228 G A 1.012061 1.1678e-05
12:131039772 A G 1.629296 -8.7368e-05
12:131043922 A G 0.293767 4.5148e-05
12:131047655 C T 0.235298 2.7745e-05
12:131049552 C T 0.259618 -4.7554e-06
12:131056956 T G 1.879031 -8.5125e-05
12:131057010 A G 0.676175 -2.2273e-05
12:131057666 G A 1.102738 6.6122e-05
12:131060554 C T 0.167747 -1.7971e-05
12:131062900 A C 0.670420 -3.6026e-05
12:131074383 A G 0.135653 -3.1662e-06
12:131074621 T C 0.299716 2.6031e-04
12:131078425 A G 0.040494 1.0995e-04
12:131078489 A G 0.401091 -6.3293e-05
12:131082639 A C 1.670998 1.1836e-05
12:131084576 A G 0.157361 -8.1577e-05
12:131085414 T C 0.141401 9.3733e-05
12:131086479 A G 1.264922 4.0013e-05
12:131091028 T C 0.390419 -4.7947e-05
12:131091048 A G 0.107321 -1.5840e-05
12:131092741 A G 1.539869 5.6281e-07
12:131095065 T C 0.025132 2.2518e-05
12:131095527 T C 0.251718 5.5039e-07
12:131103499 C A 1.718470 8.2373e-06
12:131104144 A G 0.683883 6.6226e-06
12:131105588 G T 0.078213 -4.7046e-05
12:131105877 A G 0.252283 -5.5799e-05
12:131106864 A G 1.930392 1.1293e-04
12:131111896 G A 0.377796 1.7944e-05
12:131115125 T C 0.027943 -1.1191e-05
12:131115291 T C 1.323718 1.7571e-05
12:131120448 C T 1.816086 8.2253e-05
12:131121837 C T 1.903017 6.1478e-06
12:131127159 A G 0.707688 4.0535e-04
12:131127253 C G 0.495834 8.5570e-05
12:131127560 C T 0.464844 1.0539e-04
12:131128036 G A 1.929110 5.5813e-05
12:131129382 G T 0.595657 -4.6903e-06
12:131130448 C T 0.068988 5.4644e-05
12:131131166 T C 0.030474 -7.1271e-05
12:131135587 A G 0.041562 -9.9267e-05
12:131136885 G T 0.503539 -8.4223e-06
12:131137436 T C 0.146964 -1.1952e-04
12:131140241 C T 0.024908 -2.9027e-05
12:131140759 G T 0.040303 -8.0901e-05
12:131140769 A G 0.476233 -2.7416e-05
12:131143362 A G 1.256463 -5.4225e-06
12:131145440 T C 0.131502 1.5233e-06
12:131148525 G T 0.256836 3.9282e-05
12:131150526 T C 0.042120 -2.8036e-05
12:131155886 C T 0.063691 2.7267e-06
12:131156926 T C 0.620205 -5.0925e-06
12:131157438 G A 0.613019 3.4518e-05
12:131157686 G A 0.769607 -3.2317e-06
12:131157748 C T 1.380863 3.1144e-05
12:131159672 A C 1.921787 3.2720e-05
12:131159935 T C 0.029179 2.0274e-05
12:131164312 A G 0.795686 -2.1829e-05
12:131164508 T G 0.163466 1.4564e-06
12:131164897 T G 0.656749 -1.7062e-05
12:131165518 C T 0.049780 3.6555e-05
12:131167181 T C 0.430059 -2.2112e-05
12:131174960 G A 0.430747 -3.1977e-06
12:131179602 T C 0.378111 -3.2054e-06
12:131186608 A C 0.053850 3.2771e-05
12:131190301 A C 0.062270 2.6599e-05
12:131191409 T C 1.496837 1.8489e-05
12:131196703 T C 0.087648 1.1906e-04
12:131197427 A G 1.605576 1.1987e-05
12:131199728 T C 0.111888 -3.0491e-05
12:131201301 C T 1.233704 1.4364e-04
12:131204633 A G 0.105195 3.4095e-04
12:131212565 G A 1.131372 1.2979e-05
12:131217685 C T 0.744640 -1.0368e-05
12:131218157 C T 1.063140 -5.7625e-05
12:131219128 T C 0.049553 -3.3261e-05
12:131219491 A G 0.114682 2.8113e-05
12:131223891 T C 0.093218 -3.7126e-05
12:131223980 A G 0.972681 -1.4605e-05
12:131224803 C T 0.972388 -4.1304e-05
12:131225119 T C 1.297548 -2.5109e-05
12:131225337 C A 1.084062 1.5075e-05
12:131225471 G A 0.981798 3.2014e-05
12:131226051 G C 0.582126 -6.0245e-05
12:131226209 G A 0.889232 -1.1061e-04
12:131226821 A G 0.746205 -5.5138e-05
12:131226895 T C 0.112647 -4.7389e-05
12:131227029 A G 0.119194 9.1685e-07
12:131229887 A G 0.177708 -2.6826e-05
12:131230977 T C 1.360960 1.9286e-05
12:131232982 C T 1.571720 3.0527e-05
12:131236604 A C 0.201733 -5.9182e-06
12:131247471 T C 0.292536 -5.1608e-05
12:131248257 T C 0.605664 -6.1867e-07
12:131251053 C T 0.903536 1.9681e-05
12:131256451 A G 0.072166 2.0161e-05
12:131258678 T C 0.160746 1.2487e-05
12:131259520 C T 0.034846 -5.1850e-05
12:131260786 A G 0.213798 2.5829e-05
12:131269681 G C 0.184690 4.9152e-06
12:131269951 A G 0.817943 -1.7814e-05
12:131271889 A G 0.913702 1.3379e-05
12:131272286 A G 0.100329 -2.5080e-05
12:131275693 C T 0.037031 1.9728e-05
12:131279022 A G 1.158338 -1.1000e-05
12:131284736 C G 0.042737 -1.0887e-05
12:131285212 C T 0.567114 3.4951e-05
12:131290967 A G 0.272520 -2.5846e-05
12:131306314 G C 1.334829 5.1689e-06
12:131311749 C A 0.064250 -1.8901e-05
12:131323055 T C 0.175034 2.1591e-05
12:131325326 G C 0.184145 3.0272e-05
12:131325361 A C 0.328357 2.2052e-05
12:131327175 A C 0.044558 7.6452e-05
12:131332439 A G 0.148032 7.3938e-05
12:131334934 A C 0.184093 2.4611e-05
12:131339016 T C 0.272994 -2.1428e-05
12:131353095 A G 0.283815 -1.5951e-05
12:131356046 G A 0.646447 1.5421e-05
12:131360004 G A 0.165871 2.1764e-05
12:131360352 C G 0.218072 -5.1906e-05
12:131363916 G C 0.593534 1.5117e-05
12:131367868 A G 0.245307 -1.7584e-06
12:131370733 G A 0.699271 -8.8716e-06
12:131375525 A G 0.145455 1.5072e-05
12:131385505 C T 0.040179 -1.3417e-05
12:131390754 G C 1.063088 -2.8845e-05
12:131396073 A G 0.188620 2.1138e-05
12:131400707 A G 1.006793 -1.1444e-05
12:131401591 A G 1.688826 4.1850e-05
12:131401800 T C 0.256265 -4.1017e-05
12:131405133 A G 0.034574 -5.7201e-05
12:131407537 C T 0.798744 4.7891e-05
12:131407836 T C 1.576127 3.2133e-05
12:131409864 A G 0.105120 1.0842e-04
12:131413869 A G 0.593018 -7.9402e-06
12:131415831 T C 1.609753 6.1491e-05
12:131420576 G A 0.494864 -6.5771e-06
12:131420811 T C 0.406242 3.6336e-05
12:131427663 G A 0.414664 5.2004e-05
12:131428214 G A 0.041013 -8.4375e-05
12:131430360 A G 0.025768 1.9429e-05
12:131436874 C A 0.126987 1.2781e-05
12:131438089 T C 0.027946 2.6490e-05
12:131440049 T C 0.538798 -1.0724e-04
12:131440191 T C 0.743871 2.4037e-05
12:131441854 G A 1.710427 -4.4221e-05
12:131442567 T C 0.404262 -1.1196e-04
12:131443453 A G 0.087009 -1.2300e-04
12:131444560 A C 0.844058 3.2000e-05
12:131445721 A G 0.083997 1.2146e-04
12:131446113 G A 0.168461 1.5924e-04
12:131449500 T C 0.101946 -7.4558e-05
12:131453461 T G 0.201117 9.1190e-05
12:131455221 G T 1.894750 5.0757e-05
12:131456432 T C 0.068680 -6.6178e-05
12:131458250 C T 1.880969 7.6797e-05
12:131459547 T G 0.025333 -3.9902e-05
12:131467500 T C 0.148386 1.0641e-04
12:131467769 A G 1.758467 3.1797e-05
12:131471699 A G 0.036138 -3.3595e-05
12:131474456 T C 0.243964 -2.2826e-05
12:131475888 A G 0.070939 4.2350e-05
12:131477075 C T 1.062007 2.3829e-06
12:131483980 A G 0.236064 7.3005e-05
12:131486565 T C 0.032500 -7.9333e-05
12:131489210 G A 0.638881 4.5761e-05
12:131491270 G A 1.952713 6.7154e-05
12:131491840 G A 0.340450 -6.8609e-06
12:131492288 T C 0.592642 -1.3217e-04
12:131495315 G A 1.347224 4.8730e-05
12:131496099 T C 0.023551 1.0675e-04
12:131498451 A G 0.261150 -9.2047e-06
12:131503244 A C 1.237057 4.1482e-05
12:131507020 A G 0.325909 -2.2147e-05
12:131509430 T C 0.074698 -4.0258e-05
12:131511795 C T 0.023084 1.2297e-04
12:131513072 C T 0.605969 -3.6598e-05
12:131513207 A G 0.091060 1.6718e-05
12:131513563 G A 1.159305 4.8555e-05
12:131515285 A G 0.031925 2.3321e-05
12:131515964 A C 0.826495 -4.2774e-06
12:131516733 C T 0.331894 8.1558e-06
12:131518695 C T 0.088930 2.6226e-05
12:131522967 T C 0.037712 4.6909e-05
12:131524747 A G 0.026693 -3.4711e-05
12:131525053 T C 0.899145 -2.7014e-05
12:131528851 A G 0.068320 -3.9089e-06
12:131529005 T C 0.025453 -9.2550e-06
12:131533611 A G 0.272815 -2.6584e-06
12:131533977 C T 1.787601 -3.3183e-05
12:131538298 T C 0.141330 1.4576e-05
12:131542315 C T 0.023629 -2.5010e-05
12:131563279 G A 1.844246 -3.5647e-05
12:131563631 C A 0.058810 -2.0582e-05
12:131567094 A G 0.670238 -4.8583e-08
12:131569105 T C 0.058161 -2.7695e-06
12:131576002 T C 0.700164 4.4750e-05
12:131576191 A C 0.223178 1.9772e-05
12:131576656 A G 0.258638 -2.8073e-05
12:131581822 T G 0.137639 3.3511e-05
12:131595520 C T 0.424674 -1.1065e-05
12:131596253 T C 0.122261 1.5341e-05
12:131596499 T C 0.613953 4.8408e-05
12:131597524 T G 0.022175 4.2567e-05
12:131598584 A G 0.381866 -4.5894e-05
12:131605443 T C 0.083289 -5.4395e-05
12:131607033 T G 1.848316 1.8770e-05
12:131611538 A G 0.051903 -6.1186e-05
12:131611908 T C 0.604775 1.1885e-04
12:131616141 C T 1.909456 7.5697e-05
12:131619836 C T 0.146984 -1.3839e-05
12:131621762 G A 1.333092 3.4497e-05
12:131622735 C T 1.313150 6.4000e-06
12:131624934 C T 1.689352 9.4733e-05
12:131627905 G A 1.166017 1.2994e-04
12:131637484 G A 0.216505 -6.2071e-05
12:131639801 T C 0.994472 1.3043e-04
12:131639874 A G 0.187134 8.2684e-06
12:131641608 A G 1.351749 1.3882e-04
12:131647160 T C 0.350837 -1.2659e-05
12:131648849 T C 0.038452 2.5147e-05
12:131650270 T C 0.035573 -6.1528e-05
12:131650769 A G 0.061640 -2.4125e-05
12:131656086 G T 0.054155 -5.3583e-05
12:131657567 C T 0.062847 -9.7603e-05
12:131673424 A G 0.027920 -2.7832e-05
12:131675454 C T 1.961090 -4.1040e-06
12:131676396 A C 1.776728 -1.1124e-05
12:131677339 A G 0.355880 3.4977e-05
12:131680976 G A 0.095227 -2.2782e-05
12:131681154 T C 0.020056 9.7240e-05
12:131690579 A G 0.332917 -2.0434e-04
12:131691694 A G 0.926724 1.5506e-06
12:131703666 A G 0.028160 3.7439e-06
12:131706742 A G 0.926386 -1.8660e-06
12:131708190 T C 0.058784 -4.9715e-05
12:131708478 A G 0.166712 4.6483e-05
12:131708860 A G 0.066015 -5.0164e-05
12:131713899 G T 0.151431 2.0678e-05
12:131715433 A G 0.334465 -2.9411e-05
12:131722521 T C 0.839108 1.0728e-05
12:131723385 A C 0.057794 7.6568e-05
12:131724156 C A 0.279547 -8.9669e-05
12:131736813 T C 0.840958 9.2743e-06
12:131741406 C T 0.702699 1.6954e-05
12:131755862 C T 0.040575 -2.8766e-05
12:131763498 C T 0.139980 1.6217e-05
12:131769084 A G 0.031091 3.7401e-06
12:131769165 G T 0.633071 1.4509e-05
12:131777176 C T 0.222425 -5.5616e-05
12:131793658 G T 0.036336 5.0855e-05
12:131799832 A G 0.022934 -5.0549e-05
12:131813804 G A 0.915062 -3.0135e-05
12:131818420 T C 0.310216 -7.6275e-06
12:131818650 T C 0.260287 -1.0200e-04
12:131825001 A G 0.031821 1.1702e-04
12:131825359 T C 0.419617 1.1564e-04
12:131831249 A G 0.800555 -3.4817e-05
12:131833106 A G 1.097840 9.5601e-06
12:131834324 G A 0.939921 -7.7654e-06
12:131840418 G T 0.162833 -7.8698e-06
12:131841297 T C 0.190019 8.3366e-06
12:131841695 G A 0.080641 2.0632e-05
12:131842494 T C 0.082909 2.4919e-05
12:131843365 C T 0.675928 7.9726e-06
12:131845340 G A 0.870903 3.4856e-06
12:131846237 A C 1.353758 -1.2273e-05
12:131849002 C T 0.057352 -1.1533e-04
12:131850267 T C 0.342414 5.0649e-05
12:131855050 G T 1.937808 -2.5514e-05
12:131855990 C T 0.682913 2.6333e-05
12:131859392 C A 0.060361 1.3747e-05
12:131862903 A G 0.175469 5.2566e-05
12:131863371 A G 1.024801 -8.8363e-05
12:131863633 A C 0.170503 6.5867e-05
12:131869406 T G 0.275512 -9.6882e-05
12:131871408 A G 0.078411 2.5019e-05
12:131874726 T C 0.101089 3.2966e-06
12:131874839 A G 0.953320 7.5577e-06
12:131875493 A G 1.176212 5.4634e-05
12:131882843 T C 0.223496 8.8171e-05
12:131888805 T C 0.030754 1.5850e-05
12:131890366 T C 0.020763 8.0217e-05
12:131891262 A G 1.184709 5.3438e-05
12:131894082 T G 0.050643 -7.6321e-05
12:131905068 G A 0.223126 9.7591e-05
12:131906902 A G 0.138061 -1.4374e-04
12:131907970 C A 0.113374 2.6971e-06
12:131910051 A G 0.138133 -3.6056e-06
12:131917296 C A 0.065746 -6.4271e-05
12:131919264 C T 0.743852 6.2569e-05
12:131922065 A G 0.249709 2.1380e-05
12:131925771 T G 0.875116 3.3929e-06
12:131927974 T C 1.222081 -2.2916e-05
12:131930486 G A 0.636508 7.0201e-05
12:131936445 G T 1.074152 -8.6296e-06
12:131939920 T G 0.214969 7.9687e-05
12:131939969 A G 0.068255 5.2712e-06
12:131940194 A G 0.025908 5.6014e-06
12:131942818 C T 0.098229 -2.6781e-05
12:131944995 A C 1.295227 1.0119e-04
12:131949720 A C 0.104315 -6.6438e-05
12:131958370 G C 0.203356 8.9274e-05
12:131963851 G A 0.103413 -5.7062e-06
12:131971078 A G 0.290722 7.2271e-05
12:131973524 G T 1.668106 4.4307e-04
12:131978029 C T 0.078255 -4.4573e-05
12:131990433 A G 0.023207 -2.1037e-05
12:131998070 T C 1.379860 3.8713e-05
12:132006291 C T 0.219731 2.8554e-04
12:132006503 A C 0.235810 1.1686e-04
12:132010571 T C 0.052153 2.8116e-04
12:132014206 C A 0.607653 5.2962e-05
12:132017860 T C 0.232182 6.8370e-05
12:132018701 T C 0.543897 -5.7668e-05
12:132020047 C A 0.032652 -1.4707e-05
12:132022361 T C 0.199312 2.0907e-05
12:132028014 C T 0.061776 9.0159e-05
12:132030416 T C 0.056216 3.1424e-05
12:132038557 C T 0.111566 -2.1715e-05
12:132038980 T C 0.217397 2.3865e-05
12:132042236 T C 0.069384 -3.8950e-05
12:132050085 C T 1.785582 5.7353e-05
12:132054175 T C 0.812058 1.1249e-05
12:132054691 G A 0.757247 8.3091e-06
12:132056657 T C 0.053938 -1.5753e-06
12:132059458 A C 0.238981 -3.0128e-06
12:132059733 A G 0.296155 1.1690e-05
12:132069364 A G 0.140638 -1.5717e-05
12:132069961 A G 0.055405 2.7953e-05
12:132076082 C A 0.139739 -1.8936e-05
12:132078847 G A 1.410487 6.3043e-06
12:132084618 A G 0.188666 5.8211e-06
12:132084788 A G 0.233032 -1.3499e-05
12:132085196 A G 0.895120 -2.9123e-05
12:132086801 A G 0.066999 -7.4672e-06
12:132088401 T C 0.105925 2.2405e-05
12:132090234 A G 0.040358 2.3301e-05
12:132092020 A G 0.082984 2.0713e-05
12:132095919 T G 0.558902 -2.9113e-05
12:132096632 A G 0.237385 -5.3465e-05
12:132098722 C T 1.403116 -2.8044e-05
12:132100359 A G 0.818650 -2.7234e-05
12:132101949 C T 1.672575 -1.9716e-05
12:132102939 G A 0.455772 5.7335e-05
12:132103518 T C 1.034983 3.2358e-05
12:132103961 A G 0.033717 -1.3757e-06
12:132104793 T C 1.288440 -2.8105e-06
12:132105915 T C 0.144442 -7.0536e-05
12:132105984 A G 0.301329 6.1273e-05
12:132113474 T C 0.836602 1.5076e-05
12:132113593 T C 0.102319 1.3763e-04
12:132113655 A G 0.931096 -5.7239e-05
12:132113796 A G 0.630789 -5.3396e-05
12:132116848 C T 0.205200 6.8650e-05
12:132124096 T C 1.608260 7.4061e-06
12:132124118 A G 0.041818 -2.0347e-05
12:132124660 A G 0.571265 -1.4241e-04
12:132126290 A G 1.970061 5.4470e-05
12:132126556 A G 0.196537 -6.3567e-05
12:132127552 G A 1.901118 -1.0926e-05
12:132128544 A G 0.175170 1.0795e-04
12:132153792 T C 0.026878 1.0070e-04
12:132156008 A G 1.372564 -5.1181e-06
12:132159491 T C 0.064798 3.6938e-06
12:132174651 C T 0.825216 -2.5249e-06
12:132178537 A G 1.141450 -2.7956e-06
12:132178571 T C 0.144183 4.7070e-06
12:132178598 T C 0.370905 2.2690e-05
12:132179930 G C 0.825800 5.3895e-06
12:132187959 T C 0.036950 -2.2356e-05
12:132207169 A C 0.245376 -3.5418e-06
12:132213882 C T 1.672137 1.1139e-05
12:132223826 G A 0.054438 1.2052e-04
12:132230175 A G 0.055996 -4.0941e-06
12:132230627 T C 0.259287 -2.3855e-05
12:132230857 G C 0.895815 -4.1532e-06
12:132234918 A G 0.542235 2.9690e-05
12:132238519 T C 0.048978 3.3481e-05
12:132240010 A G 0.055996 2.4226e-05
12:132247954 G C 0.083429 -2.3028e-05
12:132257854 C G 0.133248 -1.0706e-05
12:132258860 G A 1.870848 1.1750e-05
12:132262713 T C 0.026726 2.2542e-05
12:132266449 T C 0.032802 -1.1535e-06
12:132268844 C A 0.878599 -1.0947e-05
12:132268961 C T 0.214879 1.6117e-05
12:132272725 C T 0.093689 -2.6809e-05
12:132272822 T C 0.052055 1.4765e-04
12:132283582 T G 0.026417 -6.4581e-06
12:132290791 G A 0.095532 -2.9304e-07
12:132296509 T C 0.029374 -2.0324e-05
12:132297091 G T 1.138542 5.2507e-06
12:132302268 G C 1.059332 9.3468e-06
12:132302284 A G 0.161570 3.2569e-05
12:132308123 T C 0.579549 -2.6905e-06
12:132313943 T C 0.875237 -5.2610e-06
12:132315486 G C 0.134371 -3.8698e-05
12:132316178 T C 0.112014 1.8992e-05
12:132317582 A G 0.866317 -1.5762e-05
12:132319541 G A 0.028355 -1.1339e-05
12:132325239 A G 0.971181 -2.1412e-05
12:132325861 A G 0.057473 -2.2934e-05
12:132325943 A G 0.027225 1.4369e-05
12:132326051 T C 1.291378 -4.2519e-06
12:132326298 A G 0.318366 3.3907e-05
12:132326763 T C 0.024337 -1.8342e-05
12:132328361 C T 0.050212 -2.9948e-05
12:132329165 A G 0.033860 -5.8567e-06
12:132330315 T G 0.629975 4.8898e-06
12:132332237 T C 0.147893 2.5561e-05
12:132335034 T C 1.348889 -4.1102e-05
12:132347929 A G 0.121398 2.5083e-05
12:132348309 T C 0.135361 -8.4858e-06
12:132351733 C T 0.344173 3.6166e-06
12:132353460 T C 1.496431 -1.7632e-05
12:132356408 T G 1.848365 -4.5333e-05
12:132361416 A G 1.777007 -3.7550e-05
12:132365551 A C 0.055541 -6.2329e-05
12:132377937 A G 0.052653 1.4998e-05
12:132386399 A G 0.107418 -2.2570e-05
12:132391411 T C 0.052532 8.1356e-05
12:132396343 T C 1.536477 1.7390e-05
12:132396603 T C 1.663854 1.7946e-07
12:132399004 G C 0.027274 -3.9876e-05
12:132401566 T C 0.605229 7.0424e-05
12:132409775 T C 0.175027 1.2448e-05
12:132419533 T C 0.279833 -8.4142e-07
12:132424561 A G 0.108103 6.5353e-05
12:132439627 C A 0.074237 4.6143e-05
12:132444112 G C 0.138045 -9.1120e-06
12:132445158 A G 0.042743 -2.7748e-05
12:132445421 G A 0.025022 3.5392e-05
12:132467128 T C 0.100252 -1.7665e-05
12:132472834 A G 0.029738 -3.1779e-05
12:132474936 A G 0.068622 3.4140e-05
12:132477280 T C 1.774031 -2.5304e-05
12:132479566 T G 0.076334 1.5312e-05
12:132492323 C T 0.023035 -3.2244e-05
12:132501996 C A 0.036690 -1.2247e-04
12:132507075 C T 0.099476 -6.8639e-05
12:132509804 T C 0.062653 -1.3286e-04
12:132512472 A G 0.155614 1.3231e-05
12:132522889 A G 0.428602 -1.3938e-05
12:132526136 C A 0.254587 4.9121e-05
12:132526835 C T 0.133300 7.4515e-06
12:132552040 A G 0.228936 -1.8173e-06
12:132560114 A G 0.044382 9.3149e-06
12:132562126 A G 0.291933 6.2577e-06
12:132570074 T C 0.047294 -7.0018e-05
12:132570198 C G 0.376647 8.0965e-05
12:132572406 T C 0.034892 -3.0518e-06
12:132592522 C T 0.258910 1.8806e-05
12:132592715 G A 0.270215 4.9000e-06
12:132593231 T C 0.034973 -2.0886e-05
12:132593644 G A 0.114137 1.9286e-04
12:132606886 T C 0.295633 1.6055e-04
12:132609257 G A 0.153083 -2.3287e-05
12:132616439 T C 0.064318 2.1945e-05
12:132624310 T C 0.044171 7.2794e-06
12:132624434 C T 0.055454 2.3147e-05
12:132625643 T C 0.382742 9.4989e-05
12:132626425 A G 0.373453 7.9844e-05
12:132626668 C T 1.342291 -4.9664e-05
12:132627195 A G 0.031766 1.4715e-05
12:132630822 T C 0.671413 -3.5518e-05
12:132639984 A G 0.319437 7.2215e-05
12:132644230 C T 0.900894 2.6053e-05
12:132652431 A G 0.082410 -4.7100e-06
12:132654139 C G 0.316912 2.5928e-05
12:132655286 A G 0.051617 -5.1936e-06
12:132656223 A G 0.217543 -5.0900e-06
12:132657786 T C 0.334163 2.6993e-05
12:132659320 A G 0.526185 -2.2258e-05
12:132660037 T C 0.092325 1.9284e-04
12:132660712 A G 0.132569 2.1897e-05
12:132663167 A G 0.094523 3.5562e-05
12:132664101 A G 0.382707 -1.0716e-06
12:132665291 T C 0.026683 7.6588e-05
12:132665693 G A 0.161486 -8.3167e-06
12:132666811 T G 0.028485 -3.2720e-05
12:132667666 A G 0.057122 3.1129e-05
12:132671437 T G 0.659037 -3.0521e-05
12:132678089 G A 1.060666 -1.0012e-05
12:132685123 A G 0.263841 -2.0133e-05
12:132685240 C T 1.163388 -1.5351e-05
12:132689741 A C 0.028530 1.6300e-05
12:132691718 T C 0.091842 1.0001e-05
12:132692640 G A 0.094698 -1.1881e-04
12:132696306 C T 1.534364 -2.3351e-05
12:132702922 T G 1.188069 -2.6072e-05
12:132704783 A G 0.083318 1.9905e-06
12:132809023 A G 0.029082 9.0459e-05
12:132809250 T C 0.286814 9.9837e-06
12:132819844 C T 0.195219 -1.1097e-04
12:132828834 T C 0.279511 1.4171e-05
12:132831372 G A 1.851783 -1.4222e-05
12:132832385 G A 0.071092 3.7202e-05
12:132833522 G A 0.165537 -4.4646e-05
12:132834995 A G 0.890540 -4.8097e-05
12:132853389 A G 0.042094 -5.0561e-05
12:132859890 A G 0.070725 -6.6021e-05
12:132861018 A G 0.128639 -2.0468e-05
12:132863704 A G 0.119538 2.3514e-05
12:132864049 C T 0.572716 -9.6518e-07
12:132868626 A G 0.135965 -6.2342e-05
12:132869296 A G 0.180811 2.3247e-05
12:132870204 T C 0.055931 4.6512e-05
12:132871440 A G 0.234545 -1.5890e-05
12:132874775 A G 0.278077 -1.1629e-05
12:132878216 G A 0.871543 3.4427e-06
12:132878998 T C 0.063493 8.7774e-06
12:132883395 G C 0.745877 -2.1224e-05
12:132883937 C T 1.536036 -7.3501e-05
12:132886695 T C 0.214642 4.1198e-05
12:132886880 T C 0.021227 3.3513e-05
12:132889076 A G 0.075873 -5.2202e-05
12:132890880 G A 0.117185 1.6310e-05
12:132891349 C T 1.063558 -1.5311e-05
12:132891546 T C 0.063078 -2.7379e-05
12:132892657 A G 0.283555 1.2461e-06
12:132897257 T C 0.778643 -2.8094e-05
12:132899661 A G 0.043779 4.7315e-05
12:132901911 G A 0.469079 -3.2926e-05
12:132902101 A G 0.281524 -3.2317e-05
12:132904299 A G 0.051916 1.1296e-05
12:132908385 G A 0.144400 1.9245e-04
12:132912556 T G 0.026209 8.5008e-06
12:132914674 A G 0.036171 2.9683e-04
12:132914813 G A 0.638261 9.6572e-06
12:132915262 C T 1.577838 1.0561e-05
12:132917013 A G 0.773739 3.3173e-05
12:132920383 T C 0.027498 -2.4666e-05
12:132920866 A G 0.022149 3.7659e-05
12:132921386 G C 0.774852 4.8361e-05
12:132923538 A G 0.034853 4.0420e-05
12:132925714 G A 0.566617 4.5423e-05
12:132929514 A G 0.069170 -6.7330e-06
12:132930047 A G 0.707905 -9.3476e-05
12:132930243 A G 0.053484 -6.4480e-05
12:132932162 A G 0.047021 5.2036e-07
12:132939686 T C 0.208734 4.4201e-05
12:132940038 G A 1.156588 -1.7835e-04
12:132944034 G T 1.471471 -8.9549e-05
12:132945605 A G 0.825343 -1.3120e-04
12:132946447 T C 0.321245 4.4743e-05
12:132949919 A G 0.090206 -3.1567e-06
12:132952257 C T 0.052760 -4.7396e-05
12:132962214 T C 0.108097 -1.5779e-05
12:132962509 C A 0.758299 -6.2559e-05
12:132965880 A G 0.751833 -4.6644e-05
12:132966867 T C 0.057343 2.0907e-05
12:132966897 G A 0.034441 2.5209e-05
12:132967411 G A 1.667784 -3.1306e-06
12:132968140 A G 0.349415 9.3838e-05
12:132970007 T G 0.071640 8.4127e-05
12:132970130 T C 0.501011 -3.4800e-06
12:132970416 T C 0.073322 -4.1639e-05
12:132975717 G A 1.643110 2.1502e-06
12:132976058 T G 0.042279 -4.8267e-05
12:132976365 C T 0.031185 5.2983e-05
12:132980188 A G 0.101047 -7.6752e-06
12:132981675 A G 0.072659 -4.2870e-05
12:132982204 A G 1.111294 1.2462e-05
12:132982565 A G 0.061546 -1.5186e-04
12:132983242 A C 0.274334 -1.1607e-05
12:132984214 T G 0.213191 2.2837e-05
12:132984559 C T 0.665064 -1.6893e-06
12:132991957 A G 0.041513 -1.6204e-04
12:132993822 T C 0.100956 -7.4862e-05
12:132995784 C T 0.382934 -5.4556e-05
12:132999198 C T 1.410224 -8.1150e-05
12:133001501 C G 0.126130 1.1812e-04
12:133002065 A G 0.645626 -7.8303e-05
12:133002723 A G 0.041487 2.3189e-05
12:133004255 G A 0.691254 5.7084e-06
12:133005545 T C 0.079099 1.2553e-07
12:133007780 G A 0.471777 2.5648e-05
12:133011252 C A 0.172599 6.6688e-05
12:133012587 G T 1.129502 -2.5541e-05
12:133015038 T C 0.138233 5.2812e-05
12:133018351 A G 1.008871 -1.0711e-05
12:133019243 T C 0.027417 -3.0686e-05
12:133020006 A G 0.022402 -6.9599e-05
12:133020240 C T 1.352635 -1.0796e-05
12:133020683 A G 0.597838 4.4652e-05
12:133020800 A G 0.853743 6.0998e-05
12:133021219 T C 0.260043 1.8104e-05
12:133024182 G T 0.738389 2.0294e-05
12:133024477 T C 0.050403 4.3185e-05
12:133026304 T C 0.924884 -1.0238e-06
12:133028325 T C 0.245937 4.3238e-06
12:133028672 A G 0.117493 -4.2740e-05
12:133030868 G C 0.600555 7.4651e-05
12:133035112 T C 0.037858 -2.9191e-05
12:133036993 C T 1.756663 -9.7580e-05
12:133037983 A G 0.067528 2.0718e-05
12:133038077 C T 0.526984 -3.5865e-05
12:133038710 A G 0.413282 -1.4271e-04
12:133041961 G A 0.174475 3.0045e-05
12:133044914 T C 1.365916 -1.0726e-05
12:133051210 C T 0.561866 -9.4485e-05
12:133057104 T C 0.145426 -3.4767e-05
12:133058066 A G 1.296743 1.5948e-04
12:133058157 A G 1.027735 5.5524e-05
12:133069134 A G 0.658586 5.8100e-05
12:133072330 G T 0.063756 -5.4212e-05
12:133074735 G A 1.979740 1.9487e-05
12:133076177 A G 0.093692 1.7726e-04
12:133076439 A C 0.626219 -1.4730e-04
12:133084202 T G 0.245580 -7.5696e-06
12:133090295 G T 0.035057 2.1474e-04
12:133090939 A G 0.065477 7.7413e-05
12:133093519 T G 0.051250 -3.7212e-05
12:133093580 T C 0.148143 -5.2171e-05
12:133094111 T C 0.282851 4.6467e-05
12:133098165 G C 0.113290 4.0789e-05
12:133102822 A G 0.022581 1.3418e-04
12:133106090 G T 1.865739 5.0636e-05
12:133107186 G T 0.100995 -7.2955e-05
12:133107745 T C 0.081546 -6.4648e-06
12:133108036 A G 0.045645 -5.1030e-04
12:133126373 A C 0.061166 2.7324e-05
12:133133969 T C 0.061134 3.5163e-05
12:133140262 C T 1.006313 -1.3745e-04
12:133145017 A G 0.607537 -8.6718e-05
12:133155907 T C 0.755832 -9.8828e-05
12:133156187 A G 1.604593 -6.7224e-05
12:133156451 C T 1.421299 -1.7844e-05
12:133160398 A G 0.128516 -1.1834e-05
12:133165554 G A 0.272520 5.0373e-06
12:133167429 C T 1.654561 4.2896e-05
12:133168145 T C 1.004385 5.1871e-06
12:133168250 T G 0.058303 3.8054e-05
12:133170081 C T 1.958808 -7.1759e-06
12:133170821 T G 0.266762 -3.4625e-05
12:133172565 C A 0.042672 1.2971e-04
12:133176926 C T 1.104276 4.5543e-05
12:133179080 A G 0.039718 1.4746e-04
12:133179101 T C 1.109882 5.4118e-05
12:133181399 C T 1.165731 2.5405e-05
12:133186519 T C 0.329811 -2.1836e-05
12:133188055 G A 1.932034 -4.2739e-05
12:133190627 T C 0.070546 6.6627e-05
12:133196037 T C 0.034807 3.0989e-05
12:133197018 A G 1.184972 2.9771e-05
12:133202428 A G 0.604304 1.2168e-04
12:133202816 T C 0.044350 -2.8166e-05
12:133206648 C T 1.348840 1.0794e-05
12:133208979 C T 1.172457 3.6544e-05
12:133220526 C T 0.269673 -2.1329e-05
12:133223685 C A 0.246177 -2.8932e-05
12:133224267 T C 0.039027 -2.0711e-05
12:133243621 G A 0.075353 6.9634e-05
12:133245032 T A 0.035239 1.5388e-05
12:133245680 G A 0.030000 4.4887e-05
12:133250442 G A 0.863620 6.2534e-05
12:133251256 T C 0.029020 1.7734e-04
12:133252556 C T 1.081449 5.8747e-05
12:133253672 C T 0.092144 -1.0138e-04
12:133253974 T C 0.026898 -2.7694e-05
12:133255345 A C 0.175738 -4.8265e-05
12:133257837 A C 0.053412 -5.3609e-05
12:133262950 T C 0.037638 -8.3473e-06
12:133266813 T G 0.049735 -1.0802e-04
12:133272095 A G 0.039397 3.7625e-05
12:133272470 T G 0.217128 -2.3964e-06
12:133275050 C T 1.140226 -7.1136e-05
12:133276316 T C 0.108428 3.9215e-04
12:133277983 C T 1.909917 -7.4299e-06
12:133278075 T G 1.270806 -5.6681e-05
12:133280973 T G 0.041701 7.4488e-06
12:133284139 T C 0.045385 -5.5709e-05
12:133284266 A G 0.043509 8.0671e-05
12:133290082 T C 0.091511 -5.5485e-05
12:133294371 G A 0.090761 -7.5654e-05
12:133295353 T C 0.069115 6.5436e-06
12:133301803 T C 0.034639 1.0135e-04
12:133305113 A C 0.132904 7.0214e-05
12:133306589 T C 0.802288 -2.0063e-05
12:133306710 T C 0.141943 5.7226e-06
12:133306808 T C 0.037654 -1.1699e-05
12:133313337 A G 0.131248 7.6384e-05
12:133313789 G C 1.192940 -1.9953e-05
12:133318406 T G 0.158555 7.2553e-05
12:133318660 G T 1.379740 -5.2406e-06
12:133322375 G A 0.045879 4.5395e-05
12:133324589 A G 0.054996 6.0202e-06
12:133325074 A G 0.083523 -3.9213e-05
12:133327147 T C 0.043256 -7.6091e-06
12:133327808 T C 0.799575 -2.0855e-05
12:133331364 A G 0.092851 2.2846e-06
12:133331459 C G 0.127951 -4.9470e-05
12:133331537 A G 0.779743 2.1755e-06
12:133337805 G A 1.482851 1.1091e-06
12:133340971 T C 0.158191 -1.5242e-05
12:133341070 A G 0.364144 -2.6675e-05
12:133342381 T C 0.922868 -7.0628e-05
12:133342964 T C 0.391172 1.4475e-04
12:133345601 G A 0.035755 3.8568e-05
12:133346171 T C 0.139145 2.4805e-05
12:133346476 A G 0.055833 -8.3186e-06
12:133349620 G C 1.710648 -6.0700e-06
12:133352533 T C 0.476499 -5.5634e-05
12:133354262 T C 0.089998 -5.0439e-05
12:133354313 C T 0.056492 -1.3106e-05
12:133356964 T C 0.079807 -5.9940e-05
12:133357412 C T 0.476619 -7.0579e-07
12:133361224 G A 1.109862 -2.3498e-04
12:133361766 C T 1.432500 2.6792e-05
12:133363376 T G 1.589519 3.5440e-05
12:133365065 T C 0.035755 4.0516e-05
12:133365135 G T 0.490011 -9.3130e-05
12:133373504 A G 0.620062 -3.3023e-05
12:133378851 T C 1.114283 -1.5422e-05
12:133383758 A G 0.022879 -4.4424e-06
12:133384298 A G 0.063020 -3.6359e-05
12:133384516 C T 0.048154 -2.2259e-06
12:133384864 A G 0.624002 4.7964e-05
12:133385188 T A 0.759091 -1.2092e-05
12:133393323 T C 0.175725 1.9622e-05
12:133403307 A G 0.310456 2.2055e-04
12:133406374 A G 0.021500 -2.3751e-05
12:133409739 T C 0.618874 -3.9185e-05
12:133415811 A G 0.032811 3.3395e-05
12:133417866 A G 0.029569 7.0427e-05
12:133428242 A G 0.608728 -3.5731e-05
12:133432585 T C 0.059800 1.5708e-05
12:133434503 C A 0.369234 -1.1400e-04
12:133440188 A G 0.039050 4.7611e-05
12:133440287 A G 0.067395 8.8001e-06
12:133442823 T C 0.052834 -1.7847e-04
12:133444434 T C 0.104150 4.9065e-05
12:133446245 T C 0.023230 3.7995e-05
12:133454294 T C 0.367487 -1.1769e-04
12:133455939 C T 0.039975 6.6894e-05
12:133460416 C T 0.380363 7.3904e-05
12:133462182 A G 0.618819 6.9969e-05
12:133465751 T C 0.032980 3.1097e-05
12:133479757 C T 0.279290 5.0861e-05
12:133484722 G A 0.602240 -4.5861e-05
12:133488642 G C 0.112744 -4.1010e-05
12:133490463 C T 1.004155 1.8822e-04
12:133498344 A G 0.395174 -2.8789e-05
12:133498521 A G 0.402613 1.4096e-05
12:133498766 G A 0.142907 6.3661e-05
12:133499481 T C 0.975547 -4.0008e-05
12:133501738 C T 0.373404 -1.5944e-05
12:133519141 A G 0.479868 9.5429e-06
12:133520195 A G 0.280433 6.1821e-05
12:133522929 G A 0.208905 3.2347e-05
12:133525734 C T 0.767306 -9.0997e-06
12:133688707 C T 0.371236 -8.5504e-05
12:133691341 C G 0.324267 5.6304e-05
12:133693142 T C 1.209435 2.0003e-04
12:133694384 T C 0.590853 4.4496e-05
12:133697941 A G 0.035096 1.4989e-05
12:133699101 A G 0.522498 2.5181e-05
12:133704743 C T 0.142161 -9.5757e-06
12:133713440 A G 1.215950 2.9441e-04
12:133713835 T C 0.030283 4.5766e-05
12:133716087 T C 0.049683 -6.5750e-06
12:133727843 A G 0.058816 1.0838e-04
12:133728600 A G 0.603103 4.3767e-05
12:133732512 G A 0.095662 6.8025e-05
12:133732624 T C 0.694825 1.2259e-04
12:133733678 T A 0.047628 -5.0021e-05
12:133749633 C T 0.035934 -1.2276e-04
12:133758849 C T 0.553868 4.0524e-05
12:133760457 C A 0.035418 -6.9786e-06
12:133765180 T C 0.056161 1.5083e-05
12:133777338 A G 0.058654 4.1859e-05
12:133778796 T C 0.697324 8.2675e-05
12:133778887 A G 0.031935 2.5989e-06
12:133780309 T G 0.359795 -1.2581e-04
12:133780851 C G 0.517438 2.7291e-05
12:133803551 C G 0.434872 1.9765e-06
12:133810935 T C 0.023110 -6.0611e-05
12:133831319 C T 0.664678 1.1914e-04
13:19022393 A G 0.295389 -1.1429e-04
13:19121950 T G 0.863630 2.7695e-04
13:19168996 A C 0.022389 -3.6738e-05
13:19177014 A G 0.205953 2.4783e-05
13:19199500 C T 1.875318 -2.2037e-05
13:19204676 G C 0.033792 -1.6993e-05
13:19212262 C T 1.423976 -3.0377e-05
13:19215106 G C 1.528593 -9.5829e-06
13:19216865 T C 0.754209 -2.2679e-05
13:19237159 T C 1.481751 -6.5342e-06
13:19242479 T C 0.130710 2.8556e-05
13:19256191 G A 0.389896 8.0297e-06
13:19259939 C T 1.041964 -3.4689e-06
13:19260565 T G 0.650037 -9.8055e-06
13:19267289 A G 0.543965 -1.9962e-05
13:19273727 C T 0.192704 1.7558e-05
13:19281799 C T 0.949334 4.3033e-05
13:19287521 A C 0.191587 1.9856e-05
13:19311241 T C 0.170334 6.6153e-05
13:19311350 T C 0.172567 7.6176e-05
13:19315307 G A 0.147302 3.6431e-05
13:19319800 G C 0.080797 -2.8311e-05
13:19325508 T C 0.633581 5.7837e-06
13:19327556 T C 0.454373 -2.8699e-06
13:19328656 G A 0.031072 3.4684e-05
13:19385502 T C 0.150665 1.8828e-05
13:19386548 T C 0.157377 -7.8664e-06
13:19404361 A G 0.062757 7.1289e-05
13:19421095 A G 0.257745 -3.0301e-05
13:19426562 G T 0.123222 -2.6936e-05
13:19444061 A G 0.344348 -3.5964e-05
13:19448609 A C 0.098742 -4.0885e-05
13:19458371 T C 0.932209 3.5574e-05
13:19459139 T C 0.782158 -2.6094e-05
13:19486352 T G 0.098583 -7.0161e-06
13:19502787 G A 0.103630 4.4474e-05
13:19503422 T G 0.063649 -5.3149e-06
13:19504197 A G 1.911459 7.7965e-05
13:19509358 T C 0.791561 -8.8846e-06
13:19509431 C T 1.044873 2.4090e-05
13:19510349 C T 0.090164 1.2230e-05
13:19510482 C T 0.070180 -5.1859e-05
13:19512697 C G 0.037102 -9.2202e-06
13:19520922 A G 1.961775 -6.9783e-05
13:19523949 C G 0.640877 9.5639e-07
13:19525105 T C 0.051997 -3.4840e-05
13:19529548 A C 0.033230 -3.9281e-05
13:19533776 A G 0.190337 2.0565e-04
13:19535694 A G 1.044752 -6.7126e-06
13:19536105 A C 0.548425 2.7951e-05
13:19540816 G T 0.088366 -7.9697e-05
13:19542317 C T 0.817809 1.2825e-06
13:19552402 A G 0.048813 -9.1050e-05
13:19552473 C A 0.081524 1.9390e-05
13:19555521 A G 1.212113 -5.5134e-05
13:19566501 A G 1.159736 -2.9810e-05
13:19567806 A G 0.033181 -3.9389e-05
13:19590149 C T 0.052072 1.2391e-05
13:19590736 T C 0.034437 1.5360e-05
13:19592526 C T 1.110151 -3.3891e-05
13:19593396 T G 0.112670 2.8544e-05
13:19596215 C T 1.271439 -3.2574e-05
13:19597979 T C 0.037437 -3.8592e-05
13:19601782 T C 0.123322 -1.6905e-05
13:19615453 A G 0.114504 -8.5103e-05
13:19619210 C G 0.060981 5.0669e-05
13:19623713 G A 0.550330 6.5901e-06
13:19624545 A G 0.216531 5.4024e-05
13:19627489 C T 1.939840 1.7182e-05
13:19632457 A G 0.033142 9.0012e-06
13:19633215 G A 0.158737 5.3054e-05
13:19633907 C T 0.955514 -8.9254e-05
13:19633920 T C 0.120018 1.7492e-06
13:19634404 G A 0.037401 -5.5907e-06
13:19636980 A G 0.081254 3.8168e-06
13:19639814 G C 1.217550 -8.4317e-05
13:19644786 T C 0.046953 -3.8448e-05
13:19644927 C T 0.166527 2.2021e-05
13:19645957 G A 0.094980 2.9671e-05
13:19647684 A C 0.030435 9.9285e-07
13:19650597 A G 0.066700 3.4025e-05
13:19654587 C G 0.069800 -2.3484e-05
13:19654694 C A 0.380142 -3.9379e-05
13:19659081 A G 0.142329 5.1028e-05
13:19660118 C T 0.359831 -5.5210e-05
13:19660702 T C 1.744254 -1.3756e-04
13:19661785 C T 0.112618 5.7894e-05
13:19664258 C T 0.184881 -6.0288e-05
13:19664705 C T 0.125656 8.2652e-06
13:19666481 G T 0.203204 2.3645e-05
13:19671629 T C 0.113669 6.4545e-05
13:19674842 C A 0.155919 -3.1888e-05
13:19675536 C T 0.397936 -7.3039e-07
13:19683890 T C 0.367293 8.3292e-06
13:19685523 A G 0.030026 4.5704e-05
13:19688678 T C 0.042159 5.6711e-05
13:19690076 A G 0.216313 1.0030e-04
13:19696913 A G 1.516133 -2.7650e-05
13:19703657 A G 0.162171 2.5944e-05
13:19706472 A G 0.022934 7.9403e-06
13:19720804 A G 0.231416 -6.2038e-05
13:19724001 T C 0.045437 8.3165e-05
13:19727092 T C 0.166445 -2.1882e-05
13:19732341 C T 0.800649 4.5351e-05
13:19736368 G A 0.036064 -2.8457e-05
13:19739264 A G 0.139126 1.4776e-05
13:19745579 C T 1.930489 -5.2205e-05
13:19746331 T C 0.192447 -1.7048e-05
13:19747375 A G 0.031179 4.1520e-05
13:19747678 G A 0.736854 -1.3779e-05
13:19751245 C T 0.029186 8.9363e-06
13:19751932 T C 0.382648 2.1467e-05
13:19752789 G A 0.040796 -3.8945e-05
13:19753449 G A 0.128512 -3.9255e-05
13:19753484 G C 0.037294 -9.2769e-05
13:19754551 G A 0.222467 -8.8270e-05
13:19756063 C T 0.131515 -6.1130e-05
13:19756094 A G 0.088281 2.1986e-05
13:19761432 C T 0.131057 -4.4110e-05
13:19762399 C G 0.134689 1.3776e-06
13:19764874 G A 0.087048 -1.2908e-06
13:19767538 A C 0.026099 9.9789e-05
13:19771298 T C 0.029828 7.7913e-05
13:19772942 T C 1.061621 9.3874e-08
13:19775784 T C 0.038582 1.1397e-04
13:19781745 C T 0.315487 -4.8746e-06
13:19799682 G A 0.037732 -1.5492e-04
13:19807373 G A 1.883179 -1.9008e-05
13:19807558 T C 1.554488 6.4572e-06
13:19809417 C A 0.078550 6.3707e-06
13:19812124 A G 1.045879 -2.9399e-05
13:19816695 T C 0.130197 -5.5706e-05
13:19823262 T C 0.162859 -4.9401e-05
13:19835713 A G 1.106337 -1.4902e-05
13:19868583 A C 0.718856 1.3782e-05
13:19869324 G A 0.056655 -1.2504e-05
13:19884488 C T 0.589928 5.0787e-05
13:19886468 T G 1.228949 -1.7970e-05
13:19894041 A G 0.049345 2.9388e-05
13:19894363 A G 0.122784 -2.1328e-05
13:19908867 A G 0.027939 2.1835e-05
13:19921166 T C 0.048488 -1.8029e-04
13:19923740 A G 0.122826 -2.8009e-05
13:19930016 C T 0.048719 -2.0343e-04
13:19934191 C T 0.179393 -1.6111e-05
13:19938842 G A 0.109138 -1.8948e-05
13:19939951 G A 0.747730 8.5809e-06
13:19942440 T C 0.066126 -9.3366e-05
13:19945944 T C 0.115013 -5.7425e-06
13:19950211 T C 0.111186 2.0452e-05
13:19954046 T C 1.415265 -2.0282e-05
13:19957226 G A 0.035930 -7.5425e-06
13:19959364 A G 1.418455 -1.9779e-04
13:19960452 A G 0.034794 3.7283e-06
13:19969056 C T 0.476009 1.1518e-04
13:19972233 T G 1.524786 -1.1857e-04
13:19972706 G C 0.310807 8.8017e-05
13:19973449 C T 0.047248 2.1481e-05
13:19973805 A G 0.037294 -1.5007e-05
13:19993564 T C 0.718376 -4.2269e-05
13:20004762 C T 1.546653 -8.0927e-05
13:20045420 G T 0.166952 -5.1154e-06
13:20084573 A G 1.954251 4.3273e-05
13:20094267 T G 0.066402 -2.0583e-05
13:20102803 T C 1.717091 -7.6544e-05
13:20138421 T C 1.516201 -5.4287e-05
13:20142224 A G 0.037936 -2.6366e-05
13:20147008 A C 0.033399 -4.7332e-06
13:20149108 C T 0.524663 4.9083e-05
13:20160344 A G 0.022496 -3.5711e-06
13:20165993 A G 0.060313 -2.1757e-05
13:20179268 T G 0.055707 -5.0266e-05
13:20180260 T C 0.071968 -6.0581e-05
13:20206996 G A 0.185388 -3.2672e-05
13:20207264 C T 0.044512 -3.4851e-05
13:20210611 C T 0.077797 1.0653e-05
13:20212806 G A 0.030789 -3.4360e-05
13:20216720 A G 1.576679 5.3066e-06
13:20216910 C T 0.193106 -3.5857e-05
13:20224118 T C 0.052195 -3.3818e-05
13:20224202 T G 0.077148 4.7845e-05
13:20231374 A G 1.383408 -9.3203e-05
13:20240461 G T 0.024006 -1.7008e-05
13:20242821 C T 0.071218 -2.6084e-05
13:20247697 A G 0.143816 -1.1343e-05
13:20247798 C T 1.585345 -1.0580e-04
13:20252847 G A 0.312667 -3.9761e-05
13:20261819 G A 0.122125 -3.6192e-05
13:20261939 A C 1.967101 2.6115e-05
13:20262481 T C 0.089093 5.2501e-05
13:20267157 G A 0.041302 -1.7808e-05
13:20267733 C T 0.344089 -3.0087e-05
13:20270158 T C 1.709732 -3.0856e-04
13:20287516 G A 0.063182 -7.2664e-05
13:20307226 A G 0.067521 -3.5066e-05
13:20310307 T G 0.144134 -5.9611e-06
13:20312298 G A 0.040072 2.6834e-05
13:20325337 A G 0.033081 9.7523e-06
13:20330988 T C 0.342070 -4.6447e-05
13:20336230 G T 0.082004 5.3326e-05
13:20336974 A G 0.181662 5.1786e-05
13:20365845 A G 0.052903 -9.2771e-06
13:20377448 C T 1.540038 -6.6918e-05
13:20392141 T C 0.061270 -3.3544e-05
13:20394008 G A 0.037790 -2.0078e-05
13:20398742 T C 1.738542 -2.8006e-04
13:20403348 T C 0.173015 -2.8491e-05
13:20407353 T C 1.599656 -8.2742e-05
13:20411701 T C 0.140155 -3.9223e-05
13:20427358 A G 0.133991 -3.0203e-05
13:20427586 T C 0.062656 -5.8346e-05
13:20446865 A G 0.258813 3.4933e-04
13:20461245 C T 0.127266 7.7089e-05
13:20474838 T C 1.555244 -3.7247e-05
13:20475269 A G 0.133680 -3.5255e-05
13:20485489 G A 1.729032 -1.4659e-04
13:20488237 A G 0.044386 -1.1653e-06
13:20491046 G A 1.561518 -9.1778e-05
13:20493020 A G 1.515370 -1.4853e-06
13:20493667 C T 0.049894 -1.1277e-05
13:20494558 G A 0.860468 3.7701e-05
13:20499700 T C 0.084179 6.8549e-05
13:20508699 G A 0.925500 -2.1647e-05
13:20509203 G A 0.815537 -4.6936e-05
13:20526761 C T 1.909878 4.4700e-05
13:20538578 A G 0.044892 -1.1971e-05
13:20542865 G A 0.022883 -3.4247e-05
13:20544107 G A 0.025080 1.0799e-06
13:20546048 A G 0.045668 -7.7892e-07
13:20546676 G C 0.028468 -1.4436e-05
13:20572007 G T 0.282205 -5.2437e-05
13:20581132 G A 1.743196 -1.0626e-06
13:20586853 A C 0.097064 5.7268e-05
13:20588537 C T 0.059112 4.9694e-05
13:20596565 G A 0.520015 -7.9375e-05
13:20608648 C A 0.128876 9.7202e-06
13:20609200 C G 0.188643 -2.3613e-07
13:20622817 G A 0.034317 5.7638e-05
13:20628533 C T 0.025366 2.3138e-05
13:20632893 T C 0.061552 4.1022e-05
13:20658553 A G 1.892929 4.1071e-05
13:20661930 C T 0.048449 -1.4442e-05
13:20671255 C T 0.644126 1.0401e-05
13:20673022 A C 0.027063 -2.7892e-06
13:20676866 G T 0.722839 2.6286e-05
13:20678513 C T 0.069534 1.0801e-05
13:20687171 T C 0.029559 -8.6840e-05
13:20687495 T C 1.384920 6.8910e-06
13:20688035 G A 0.826414 -2.5044e-05
13:20688150 G A 0.466447 2.0157e-05
13:20691844 G A 0.744335 -2.7266e-05
13:20692349 A G 1.204047 -1.5868e-05
13:20693443 T C 0.372395 4.1840e-06
13:20696171 C A 1.381139 2.4666e-05
13:20696886 A G 0.746244 9.2543e-06
13:20697363 A G 0.143134 2.0439e-06
13:20698380 G A 1.649874 3.6481e-05
13:20698738 G A 0.268962 1.7145e-06
13:20703831 A G 0.249102 7.1287e-05
13:20706747 G A 0.294640 5.9168e-05
13:20707144 C T 0.461705 -1.8249e-05
13:20708886 A G 1.475665 1.4577e-05
13:20708994 T C 0.047482 1.9711e-05
13:20709546 T G 0.197644 5.3437e-04
13:20713651 G A 0.230620 -1.5303e-05
13:20715877 T C 0.428757 1.2086e-04
13:20716411 T C 0.411039 2.4426e-06
13:20716885 A G 0.069696 -1.2615e-05
13:20719866 A G 1.279385 9.8196e-06
13:20721985 C T 0.210756 2.6815e-05
13:20722322 A C 0.095902 -1.6632e-04
13:20723698 T C 0.900144 -7.5288e-05
13:20727210 A G 0.379117 -4.3335e-06
13:20728013 C T 0.731330 -7.3577e-05
13:20733872 C T 0.068369 1.6956e-05
13:20736316 C T 0.103640 -8.3289e-05
13:20745581 A G 1.526682 -1.4497e-05
13:20746699 C T 0.100433 -3.4628e-06
13:20746968 A G 0.390834 -1.8180e-04
13:20747839 G A 0.243558 -8.2123e-06
13:20749741 A G 0.122264 1.8712e-05
13:20750262 C A 0.072267 -2.1555e-05
13:20752120 A G 0.105305 1.0901e-05
13:20753801 G A 0.049202 6.3596e-05
13:20754588 A G 0.120583 1.1787e-04
13:20758460 A G 1.805151 2.0478e-05
13:20758924 T C 0.059508 -2.1868e-06
13:20759623 G T 0.042889 2.8172e-05
13:20762872 C T 0.130382 1.4429e-05
13:20763620 G A 0.029251 3.3080e-05
13:20764074 T G 1.923718 6.3315e-05
13:20764326 T C 0.038228 1.9006e-05
13:20765434 A G 0.271351 1.7185e-05
13:20765601 T C 0.488356 4.7091e-05
13:20767957 T G 1.595498 -2.2872e-05
13:20778208 T C 0.084867 2.7211e-05
13:20784018 T C 1.634924 2.1395e-05
13:20791688 C T 0.205109 -1.5576e-04
13:20794956 G T 1.108710 -4.4172e-05
13:20801005 C A 0.115516 6.9686e-06
13:20801474 G A 0.195131 -1.7676e-04
13:20803087 G A 0.051296 -1.6573e-05
13:20807243 G C 1.444662 2.5752e-05
13:20810296 T C 0.262215 2.6981e-05
13:20814781 C T 0.063753 7.2409e-05
13:20815777 A G 0.032672 -6.7293e-05
13:20820622 T G 0.255434 1.1333e-05
13:20823807 T C 1.446268 4.7540e-06
13:20829582 C T 0.356991 4.7397e-05
13:20831472 G A 0.052951 6.0386e-05
13:20834090 T C 0.255954 8.8495e-06
13:20836418 C T 0.038190 9.3838e-06
13:20836930 G A 1.969600 3.7242e-05
13:20836940 C T 0.052104 5.4118e-06
13:20838486 C T 0.239212 2.6242e-05
13:20840297 T C 0.022753 -2.4381e-05
13:20842465 T C 1.964913 2.7772e-05
13:20844536 A G 0.250614 3.1960e-05
13:20847602 C G 1.677956 -2.8692e-06
13:20850011 G A 0.117581 -2.5991e-05
13:20854763 G A 1.666742 -1.4329e-05
13:20856460 T C 0.244058 4.7200e-05
13:20858880 C T 0.867888 1.1435e-05
13:20861005 A G 0.093325 2.8954e-05
13:20861130 T C 0.062873 1.2145e-04
13:20862086 A G 0.055100 -4.1935e-05
13:20865048 A G 0.681933 -1.4882e-05
13:20869865 C A 0.820932 2.4570e-05
13:20870152 G A 0.038193 2.2133e-05
13:20870391 A C 0.134231 2.4605e-05
13:20870528 C T 0.069157 -5.1945e-05
13:20871295 A G 1.237264 1.6129e-05
13:20877128 A C 0.079667 -3.3311e-05
13:20877547 C T 0.149217 5.0420e-05
13:20880080 G T 0.042253 -2.8568e-05
13:20880173 T C 0.026599 6.1361e-05
13:20881859 G A 0.718911 1.8236e-05
13:20882649 G A 0.467323 1.6504e-05
13:20900169 A G 1.079683 1.8900e-05
13:20902676 G A 1.521067 -4.1658e-06
13:20905801 T C 0.117509 -2.0941e-04
13:20912067 G A 0.132394 -1.3603e-04
13:20917309 A G 0.989854 5.1428e-05
13:20918736 C T 1.813720 -1.0024e-04
13:20920373 T G 0.941736 1.0911e-05
13:20923983 A G 0.026083 -3.5474e-06
13:20924535 T C 1.459196 2.7302e-06
13:20924631 G A 0.066025 3.2937e-05
13:20925015 G T 1.243282 1.7272e-05
13:20926341 A C 1.338788 1.9267e-05
13:20926553 T C 0.421451 -5.2642e-05
13:20930005 G A 0.074824 5.5663e-05
13:20933064 A G 1.717366 9.1168e-06
13:20933834 G A 0.047940 1.3908e-04
13:20938795 A G 0.280264 -1.6785e-05
13:20939136 G A 0.045703 1.5113e-04
13:20941489 A G 0.039945 -5.4056e-05
13:20942316 C T 1.572564 -1.4433e-05
13:20945625 G A 0.211733 2.3669e-05
13:20946791 T C 0.053795 1.7540e-05
13:20949225 G A 1.330418 -7.8425e-06
13:20950092 A G 0.194969 6.2913e-05
13:20952699 A C 0.029533 5.0376e-05
13:20954344 G C 0.039176 -4.1587e-05
13:20954973 C T 0.917831 3.3475e-05
13:20956043 T C 0.322329 -3.6429e-05
13:20956834 A G 1.026820 2.8709e-05
13:20959098 G T 0.036771 -5.7142e-05
13:20961323 T C 1.006235 -2.5999e-05
13:20963670 A G 0.311865 5.7827e-05
13:20964298 C G 1.071501 -1.2105e-05
13:20967603 G A 1.031461 2.9851e-05
13:20969210 T C 1.037897 3.6621e-05
13:20974586 T C 0.420198 -1.3482e-05
13:20975390 T C 1.513536 1.9396e-06
13:20977597 A G 0.071033 7.9642e-06
13:20981386 A G 1.514731 -4.4165e-06
13:20984808 C G 1.515620 -3.8844e-06
13:20987677 T C 0.059040 1.5112e-04
13:20990323 G A 1.536052 -1.6085e-06
13:20990644 A C 0.024032 1.5420e-05
13:20996715 G A 0.131816 -1.1379e-04
13:20998937 G A 1.621552 3.1759e-05
13:20999808 T C 0.032302 2.6985e-06
13:21006781 T C 1.038001 2.1110e-05
13:21008995 C T 0.086441 1.3053e-04
13:21009654 A G 0.623580 -5.1939e-05
13:21012107 C T 1.340817 6.8853e-05
13:21012562 G A 0.462198 1.4666e-04
13:21013176 A G 0.084899 2.6600e-04
13:21018681 T C 1.578387 -1.4694e-05
13:21020682 C T 0.110446 -1.0505e-04
13:21020918 G T 0.610500 -2.2887e-05
13:21034126 C T 0.065353 4.3586e-05
13:21034990 A G 0.397673 3.6167e-05
13:21037992 T C 0.038972 -2.3597e-05
13:21038647 C T 0.668771 -5.0248e-05
13:21039517 C A 0.883322 2.1039e-05
13:21042270 G A 1.643454 1.8995e-05
13:21043496 G C 0.045648 -1.2707e-04
13:21048488 A G 1.343657 -2.4398e-05
13:21051639 T C 0.030835 5.5129e-06
13:21052496 T C 0.027667 5.8900e-05
13:21054990 C T 1.395531 -2.5789e-06
13:21060542 C G 0.485996 -2.7290e-05
13:21060669 T C 1.465405 1.2106e-05
13:21067080 G A 0.474597 4.7234e-05
13:21067941 A G 1.187994 2.1004e-05
13:21081593 C T 0.790032 -2.0341e-05
13:21085644 G A 1.898181 -6.1668e-05
13:21086373 G A 1.888749 -4.4475e-05
13:21086599 A G 0.281459 1.7597e-05
13:21087533 T C 0.166147 4.7785e-05
13:21093078 G T 0.128032 3.5227e-05
13:21093840 A G 1.951693 -1.2532e-04
13:21095594 T C 0.025284 1.8023e-05
13:21100414 G T 0.366355 4.5674e-05
13:21112935 A G 1.577721 -9.9039e-05
13:21120780 T C 0.060329 6.9381e-07
13:21121468 T A 0.098259 -1.5460e-05
13:21121844 T C 0.191571 1.9784e-05
13:21121976 A G 0.051211 -1.1637e-04
13:21122864 T C 0.038868 -2.6576e-05
13:21146232 G A 1.205657 1.8820e-05
13:21147044 T C 1.049647 1.9607e-05
13:21159200 A G 0.412058 -1.5445e-05
13:21159455 G A 0.079816 1.4156e-05
13:21168412 G A 0.080410 1.1775e-05
13:21189941 A G 0.286863 -8.5391e-06
13:21193746 C T 0.056960 -2.6121e-05
13:21195977 T G 0.021536 2.8962e-05
13:21205192 A G 1.463321 8.5668e-06
13:21209512 A G 0.413213 -1.2438e-05
13:21212368 T C 0.056914 -2.3543e-05
13:21228420 T C 0.040354 1.6986e-05
13:21232093 A G 0.097217 -9.3436e-05
13:21232683 A G 0.080676 -7.4486e-05
13:21236145 A G 0.020669 -1.7827e-05
13:21242275 A G 0.022110 -2.0552e-05
13:21251171 G A 0.082913 -2.4460e-05
13:21254366 T C 0.195972 6.4613e-05
13:21261267 C T 0.370149 -4.3035e-05
13:21270201 T C 1.447132 7.2701e-05
13:21277375 A G 0.039053 -1.1527e-05
13:21280034 G A 1.490297 4.7060e-05
13:21280525 A G 0.037005 -6.3542e-05
13:21284079 A G 0.020916 -9.4740e-05
13:21302225 T C 0.080121 2.1423e-05
13:21309266 A G 0.282932 3.3830e-05
13:21311695 A G 0.368636 -3.7768e-05
13:21312825 T A 0.027654 -6.0377e-06
13:21312992 G A 1.668609 4.2160e-05
13:21321459 G T 0.027151 -4.9948e-07
13:21329972 A G 0.184037 -7.0664e-05
13:21338827 A G 0.309281 4.8834e-05
13:21348952 T C 0.027138 9.1047e-06
13:21361028 A G 0.032188 -8.4042e-07
13:21374333 G A 0.279923 2.7702e-05
13:21389459 T C 0.025349 1.7185e-06
13:21406933 C T 0.088512 -5.8822e-05
13:21424258 T C 0.973567 4.6410e-05
13:21424404 A G 1.629283 5.4955e-05
13:21429776 C T 0.053260 4.6967e-05
13:21429874 C T 0.069397 2.5929e-05
13:21456501 G A 0.026972 -8.2457e-07
13:21467112 A G 0.023756 1.6592e-05
13:21467197 T C 0.983667 3.4032e-05
13:21473399 T C 0.109398 -5.6626e-05
13:21483158 G T 0.125293 -5.4445e-05
13:21483892 A G 0.557834 -3.6481e-05
13:21487599 T G 0.453659 -1.0454e-05
13:21495509 C G 0.439007 -5.3113e-06
13:21498318 T C 1.229718 -1.7147e-05
13:21501256 G A 0.194070 1.9519e-05
13:21507690 C T 1.913760 -4.7893e-06
13:21512594 T G 0.543946 1.0017e-04
13:21518361 A G 0.076804 3.7404e-05
13:21519081 T C 1.614340 -6.6345e-05
13:21520092 A G 0.166517 4.3726e-05
13:21520471 G A 1.595592 9.1948e-05
13:21520609 C T 0.186916 3.2314e-05
13:21526255 A G 1.336773 -4.6321e-05
13:21529215 C A 1.381561 -1.6039e-05
13:21534856 T A 1.720580 -1.0724e-05
13:21534901 T C 0.427440 2.4224e-05
13:21539147 G A 0.140794 -1.7878e-05
13:21544585 T C 0.967127 1.5665e-05
13:21546891 T C 0.058781 -2.8006e-06
13:21554393 C A 1.888044 6.0491e-05
13:21554784 A G 0.662192 -2.3876e-03
13:21555060 T C 1.712472 -1.6835e-04
13:21555544 G C 0.992343 2.4408e-05
13:21558645 A G 0.055275 -2.0540e-04
13:21562832 T C 1.770074 -2.6398e-04
13:21564287 C T 0.059449 -4.6429e-06
13:21573501 A G 0.059329 -2.4363e-05
13:21578150 C T 0.088151 4.8196e-05
13:21582920 T C 0.120148 2.2680e-05
13:21593431 A G 0.512663 -5.1555e-05
13:21594699 T C 1.383041 5.2770e-05
13:21595673 A G 0.061075 -2.8699e-05
13:21600231 T C 0.028728 -4.9824e-06
13:21605560 G A 0.060579 5.5869e-06
13:21608971 G A 1.450355 5.1838e-05
13:21609764 A G 0.049650 -1.4239e-04
13:21609837 C T 0.125403 6.9172e-05
13:21618185 G A 1.696295 2.2129e-05
13:21620872 T C 0.057125 -5.1957e-05
13:21621558 T C 1.636739 1.6590e-05
13:21625226 A C 0.193807 -5.5439e-05
13:21630136 A G 0.454042 8.1870e-04
13:21639469 G A 0.090566 1.2715e-05
13:21645906 G C 0.165838 -6.5075e-05
13:21651036 G A 1.316779 1.9717e-04
13:21654579 A G 0.055337 6.8708e-07
13:21654589 A G 0.091300 -9.6271e-06
13:21663732 A G 1.170204 2.1553e-04
13:21667280 T C 0.194349 -9.2718e-05
13:21667784 A G 0.040552 1.5970e-04
13:21667964 T C 0.085840 -1.0964e-04
13:21669598 T C 0.065379 -8.3443e-05
13:21670401 C T 0.097551 -5.7261e-05
13:21676128 A G 0.056148 -5.4040e-05
13:21676454 G A 0.039754 -7.0090e-05
13:21676586 G C 0.276587 -6.2407e-05
13:21678894 G A 1.362865 8.4809e-05
13:21681963 A G 0.074428 -2.4533e-04
13:21683039 T C 0.098982 -1.4573e-04
13:21683287 T C 0.057502 2.8680e-06
13:21687123 G A 1.169740 -3.0428e-05
13:21687412 C T 0.230244 -1.1088e-04
13:21688377 T C 0.028728 6.0959e-05
13:21688465 T G 0.031409 3.4098e-05
13:21688974 C G 0.191457 1.0264e-04
13:21689938 A G 1.219143 3.2626e-05
13:21690000 A G 0.053526 -2.0157e-05
13:21690365 A G 0.081653 -2.3881e-05
13:21690477 C G 0.537643 1.6728e-05
13:21690867 A G 0.065129 -2.0902e-05
13:21691101 G A 0.526649 -1.8889e-05
13:21692404 C T 1.116195 -3.0119e-05
13:21694356 T C 0.030520 -1.5542e-06
13:21694661 A G 0.039692 7.3323e-06
13:21696983 C T 0.128808 -7.9046e-05
13:21697825 A G 0.245953 -7.5267e-06
13:21700503 A C 0.898992 5.4503e-05
13:21704356 T G 0.921953 1.3350e-05
13:21707810 T C 0.276327 -3.0812e-05
13:21714267 C G 0.126532 4.8217e-05
13:21726635 C T 0.214911 -1.6901e-05
13:21732432 T C 1.744923 1.6138e-06
13:21734691 A G 1.891764 -3.4186e-05
13:21734949 G T 0.948055 -2.4880e-06
13:21735998 C T 0.262734 -2.5646e-05
13:21741482 G A 0.098749 -5.6493e-05
13:21747864 A C 0.069199 -7.6048e-06
13:21747869 C T 1.898720 -6.3665e-05
13:21751164 T C 0.027949 3.1443e-05
13:21777768 C A 0.116497 -4.4833e-05
13:21779035 C A 1.899434 -7.0984e-05
13:21779096 G T 0.478563 -2.2799e-05
13:21787832 T C 0.816443 -3.4579e-05
13:21788862 T C 0.028180 -9.2289e-06
13:21796971 G A 0.253961 2.0502e-05
13:21797762 G A 0.049589 1.7517e-04
13:21799667 A G 1.764680 4.0996e-05
13:21799768 T G 1.551865 5.9733e-05
13:21801501 A G 0.628946 3.6357e-05
13:21803104 C A 0.455827 1.2780e-05
13:21805468 T C 0.714494 -6.9612e-05
13:21807268 T C 0.105519 8.7053e-05
13:21807445 T C 0.030620 -3.4736e-05
13:21809970 C T 1.844418 -1.0102e-04
13:21816602 C T 0.687509 -7.1720e-05
13:21827641 G A 0.302897 -1.2038e-04
13:21827793 T C 0.443246 1.6530e-05
13:21834901 C T 0.047959 8.8844e-06
13:21840941 G A 0.194966 -7.7591e-06
13:21855213 A C 0.325208 -9.3441e-05
13:21858670 T C 0.648235 -3.6494e-05
13:21861226 A G 1.171480 -9.7869e-06
13:21863577 A G 0.024165 -3.2142e-05
13:21867942 T C 0.302468 2.8837e-05
13:21870166 G A 0.792162 -2.8590e-05
13:21883882 T C 0.317451 2.0964e-05
13:21889774 T C 0.517116 1.5400e-04
13:21896549 A G 1.118655 -2.3143e-05
13:21899209 C T 1.111443 -2.2459e-05
13:21901534 T C 0.523991 1.5920e-04
13:21903440 C T 0.245639 -6.4334e-05
13:21904115 C T 0.446852 3.0964e-05
13:21904478 G A 0.670459 2.6403e-05
13:21907126 A G 0.846236 -7.8053e-05
13:21915114 G A 0.514831 5.2917e-05
13:21916512 G A 0.637842 -2.0305e-05
13:21921501 T G 1.811948 -6.7508e-05
13:21922795 C T 0.459073 2.2063e-05
13:21926900 T C 1.167708 1.5457e-05
13:21929336 A G 1.146883 -1.0223e-04
13:21934340 A G 0.043013 -1.3002e-05
13:21937611 A C 0.029312 2.3936e-05
13:21955635 T C 0.063665 5.7220e-05
13:21962773 G A 1.194989 3.8418e-05
13:21963934 C T 0.264711 1.0632e-04
13:21964620 T C 0.060397 1.4793e-05
13:21968268 A C 0.055158 -5.6570e-05
13:21970107 T C 0.402765 -2.0484e-04
13:21976837 C T 0.193135 -2.4471e-05
13:21989385 C T 0.653961 5.7054e-06
13:21993739 T C 0.537214 2.8067e-05
13:21994556 A G 0.046430 -9.7112e-06
13:21994849 T C 0.056512 -1.1387e-05
13:22007076 A G 0.192275 -2.1099e-05
13:22010086 G A 1.380259 3.9833e-05
13:22011562 T C 0.521537 2.5941e-05
13:22019654 G A 0.079839 -3.0551e-05
13:22030993 T C 1.784700 -6.6162e-05
13:22033783 G A 0.856210 1.2522e-05
13:22039315 T C 0.031740 3.7551e-05
13:22047405 T C 0.757688 2.2293e-05
13:22049325 G A 1.630883 6.6174e-05
13:22063447 A C 0.255876 5.9703e-05
13:22066172 A C 0.023632 -5.1127e-05
13:22082960 G T 0.024038 2.5414e-05
13:22100890 C T 0.356870 -9.2531e-05
13:22102655 G C 0.300268 -6.7196e-05
13:22104766 C T 0.094231 2.0230e-05
13:22110965 G T 0.058563 -5.2860e-05
13:22111054 T C 0.041419 2.1408e-05
13:22111521 A C 0.782862 3.5030e-05
13:22125178 T C 0.033269 5.3075e-05
13:22140382 G A 0.333741 -1.1231e-04
13:22153280 G A 1.118931 -1.1246e-05
13:22160494 A G 0.584463 -1.6091e-05
13:22178764 G A 0.046116 -3.9093e-05
13:22181307 A G 0.276236 -7.4187e-05
13:22182573 A G 0.713754 2.4418e-05
13:22183553 G C 0.697610 7.7230e-05
13:22186030 A G 1.829975 6.6409e-05
13:22188074 A G 0.358101 -5.1556e-05
13:22188468 T G 0.031601 1.8049e-05
13:22193104 C T 0.398961 -3.2742e-05
13:22196537 G A 0.387157 -3.6893e-06
13:22197063 C T 0.343491 -7.3207e-06
13:22197910 C T 0.796745 -2.9142e-05
13:22204233 A G 0.164131 -3.7062e-05
13:22209012 A G 0.288255 2.3227e-06
13:22217576 T C 1.015966 -8.1580e-05
13:22219046 A G 0.214642 -6.4638e-05
13:22219470 T C 0.062942 5.5690e-05
13:22222662 T C 0.222931 -4.9992e-05
13:22233373 T C 1.220594 -8.8014e-05
13:22235014 G A 0.317571 -4.5661e-05
13:22235525 C T 0.107577 5.8580e-06
13:22235632 G C 0.156614 -6.4057e-05
13:22239305 A G 0.140739 6.5443e-05
13:22241354 C T 1.755261 8.9328e-05
13:22243370 C A 0.896993 -4.5001e-05
13:22247014 C A 0.087531 2.8468e-05
13:22248941 A G 0.058174 -1.9773e-06
13:22251383 C A 0.691686 -1.0340e-04
13:22259641 G A 0.780444 -7.4696e-05
13:22267406 C T 1.726792 -1.0445e-04
13:22270139 T C 0.039997 -3.5257e-05
13:22274442 C T 0.916315 1.4342e-05
13:22275946 T A 0.270118 1.9090e-04
13:22276070 T C 0.097652 -1.6536e-04
13:22279516 A G 1.100440 1.4475e-05
13:22280806 G C 0.080319 2.5922e-05
13:22286754 T A 0.039520 -9.2307e-05
13:22294708 C T 0.087324 -3.6697e-06
13:22299883 G A 0.419647 -1.1224e-05
13:22305099 T C 0.417313 1.3038e-04
13:22305783 T C 0.030935 -8.4434e-06
13:22313165 C T 0.385358 4.5325e-05
13:22314146 C T 0.743745 -2.3414e-03
13:22321690 T C 0.971022 -5.4167e-05
13:22323392 A G 0.100180 -5.5813e-05
13:22323683 G T 0.043610 -1.4812e-06
13:22324655 C T 0.069154 -3.7505e-05
13:22328512 C G 0.042234 -6.9297e-06
13:22336209 T C 0.923043 -2.5126e-05
13:22336428 T C 0.065743 -3.1111e-05
13:22340878 A G 0.757604 -3.4704e-05
13:22341951 G A 0.076308 -5.4023e-05
13:22343943 T C 1.328295 -7.6307e-05
13:22345028 C G 0.072754 3.7520e-05
13:22349783 C T 0.194690 4.0766e-06
13:22358238 C T 1.612172 7.1386e-06
13:22359236 T C 0.257103 -1.3711e-05
13:22364234 C T 0.550262 5.8459e-06
13:22365310 G A 0.219877 -1.5894e-06
13:22365974 G A 1.780431 9.9396e-06
13:22368864 G A 1.414684 1.2029e-05
13:22370456 T C 0.227147 8.9525e-06
13:22370489 A G 0.027264 -9.1112e-05
13:22372116 T C 0.095763 3.7787e-06
13:22375647 G A 0.390438 -2.8823e-05
13:22375922 C A 0.291202 7.4706e-05
13:22376082 G A 0.583210 -9.8414e-05
13:22376303 G A 0.041030 4.2821e-05
13:22379480 G T 0.834941 1.5855e-05
13:22380035 G A 0.118610 5.1970e-06
13:22383905 C T 0.179600 -4.3077e-05
13:22384658 G A 0.041559 -2.8474e-05
13:22385504 T G 0.054996 -1.9717e-05
13:22385583 T G 0.027381 1.2381e-04
13:22386787 C T 0.081371 -1.1179e-04
13:22387359 C T 0.625009 9.5177e-06
13:22388266 C A 0.182278 -8.9012e-05
13:22389021 A G 0.346153 4.0405e-06
13:22391861 C A 0.103903 -2.1411e-05
13:22402927 G T 0.398484 -7.5825e-07
13:22407458 A G 0.024187 6.3271e-06
13:22407840 T C 0.375579 1.9500e-05
13:22419282 A C 1.268518 6.7990e-05
13:22420129 T C 0.248446 -1.0051e-05
13:22421262 C T 0.052831 1.3708e-04
13:22422224 G A 0.039212 7.4392e-05
13:22423925 T C 0.931446 6.4899e-05
13:22425082 C A 1.014840 3.4324e-05
13:22425690 A G 0.166273 2.0710e-05
13:22426354 G A 0.056927 -7.1392e-05
13:22427787 C T 0.247024 1.7938e-05
13:22440620 A G 0.197780 -1.3906e-05
13:22445361 T C 0.027157 -8.3952e-05
13:22445548 T C 0.087262 -2.6667e-04
13:22451371 C T 0.564284 4.4289e-05
13:22452355 A G 0.025171 1.9223e-05
13:22455199 A G 0.057713 3.2037e-06
13:22455566 C A 0.203619 -8.2383e-06
13:22455893 C T 0.049030 -3.7276e-05
13:22458190 T G 0.672075 5.7948e-05
13:22458709 G A 0.028228 9.7971e-05
13:22460282 T C 1.804430 3.1023e-05
13:22460805 C T 0.212467 -3.6261e-06
13:22467697 T C 0.102582 -2.8327e-06
13:22467989 A G 0.972960 1.7915e-05
13:22469240 A G 0.077031 -2.4109e-04
13:22469526 G A 0.471900 -1.5933e-04
13:22471401 A C 0.587536 2.4670e-05
13:22472526 C A 0.083348 9.9448e-05
13:22477858 T C 0.078411 -1.1216e-05
13:22479008 T C 0.076327 8.7884e-05
13:22479031 T C 0.099557 -9.3985e-05
13:22479690 T C 0.303572 -8.6322e-06
13:22481001 T C 0.166010 -5.1444e-06
13:22482827 C T 0.034561 -8.5162e-05
13:22483451 T C 0.300735 -1.6293e-06
13:22484207 A C 0.178714 7.0894e-05
13:22484460 G A 0.296464 2.4803e-06
13:22487625 A G 0.382772 3.8523e-05
13:22489329 T C 1.285691 -1.7157e-05
13:22489566 T C 0.052669 -8.4847e-05
13:22489741 A G 0.173349 2.0884e-05
13:22489972 A G 1.357938 -6.8025e-06
13:22491833 A C 1.556757 -1.9195e-05
13:22499293 A G 1.304273 5.5596e-07
13:22499954 C T 0.038125 4.2700e-05
13:22501496 T C 0.266405 -1.7347e-05
13:22503802 A G 1.722332 -2.6594e-06
13:22505306 A G 0.306935 1.8288e-04
13:22506609 T C 0.024346 6.1936e-05
13:22509456 A G 0.026255 3.7745e-05
13:22510278 G A 0.731128 7.6936e-05
13:22511626 G A 0.620302 4.9504e-05
13:22516824 G T 0.113218 -2.2718e-05
13:22522283 A G 0.096646 8.4400e-06
13:22524163 A C 0.235145 -1.3582e-05
13:22528150 A G 0.146861 -9.7548e-06
13:22534122 A C 1.639212 -2.1092e-06
13:22539285 G A 0.226911 2.5020e-05
13:22543217 G A 1.314861 3.8562e-07
13:22546969 T G 0.093173 -2.6538e-05
13:22547878 G A 0.180435 3.5664e-05
13:22548164 T C 0.559870 -3.1620e-05
13:22548493 A C 0.061663 -1.0852e-05
13:22549257 G A 1.431925 -1.2213e-04
13:22549442 C T 0.651192 -2.3811e-05
13:22550579 G T 0.358542 1.8703e-05
13:22552176 C T 0.107217 -7.9708e-06
13:22555745 G A 0.696847 2.9465e-05
13:22555886 T C 0.081316 3.1025e-05
13:22557130 G A 0.035846 -1.8200e-05
13:22560221 T G 0.057998 4.4535e-06
13:22560254 T C 0.039932 -6.1324e-05
13:22561025 C A 0.127753 3.2342e-05
13:22561137 A G 0.038981 -6.6482e-05
13:22561178 T C 1.292335 -1.9815e-06
13:22561282 A G 0.107791 2.1349e-05
13:22561684 A G 0.203996 -2.7628e-05
13:22563178 T G 0.207962 -1.3503e-06
13:22563930 A G 1.832023 -8.4130e-05
13:22565569 C T 0.097473 -2.5471e-05
13:22565585 A G 0.246151 -9.6629e-05
13:22567097 G A 1.417975 -2.0954e-05
13:22568793 A C 0.206771 -1.4333e-05
13:22568971 G A 1.588880 4.8827e-05
13:22569496 A G 0.044042 3.8377e-05
13:22573798 C A 0.206852 -1.1658e-05
13:22577826 A G 0.055366 2.3291e-05
13:22579636 A C 0.021727 5.0962e-05
13:22580473 G A 0.088142 -4.2329e-05
13:22585365 T C 0.039683 2.4788e-05
13:22586380 C T 0.339648 -1.0091e-05
13:22586791 G A 1.913299 -7.5782e-06
13:22587860 A G 0.023032 -4.1992e-05
13:22588273 A C 1.052354 -3.6922e-05
13:22598466 T C 0.596650 -3.6486e-05
13:22599022 T C 0.044399 1.3676e-05
13:22601033 T G 0.088528 -6.2854e-05
13:22605283 G A 0.378156 -1.5418e-05
13:22605580 G A 0.443561 1.4826e-06
13:22606626 T C 1.801652 9.5953e-06
13:22608209 C T 0.159564 2.2072e-05
13:22617265 G A 1.119655 -2.4900e-05
13:22617876 G A 0.048336 7.2009e-05
13:22618416 G A 1.433353 6.0660e-06
13:22618585 C T 0.067560 5.3577e-05
13:22619414 G A 0.026605 -2.9030e-05
13:22619575 A G 1.886334 -7.1513e-05
13:22619768 A G 0.024892 -1.5795e-05
13:22620207 A C 1.785381 -4.6032e-05
13:22620850 C T 1.375900 2.3662e-05
13:22622237 T G 0.061397 3.5813e-06
13:22623529 G T 1.075535 -2.2635e-05
13:22624086 G A 0.104747 9.4966e-06
13:22625668 A G 1.816015 -6.0257e-05
13:22625690 T C 0.093348 -6.9848e-05
13:22626602 A G 1.641899 1.6351e-05
13:22627330 T C 0.024337 -3.8459e-05
13:22629693 A G 1.874584 -1.5168e-04
13:22632735 C T 0.095909 -8.6538e-06
13:22634836 C T 1.629238 -1.1893e-05
13:22635412 C T 0.156377 4.9477e-05
13:22643951 C T 0.237797 8.7370e-05
13:22644341 G A 0.089034 -1.5256e-05
13:22645245 A G 0.095162 2.7331e-05
13:22645879 A G 0.049245 -3.2838e-05
13:22646210 G A 0.151885 -4.8985e-05
13:22646308 C T 0.946250 1.4786e-04
13:22647818 G A 1.603233 5.3899e-06
13:22649250 T C 0.075191 -9.2964e-06
13:22653053 G A 0.293377 9.1593e-06
13:22661666 T C 1.599309 -4.9230e-05
13:22662890 T G 0.043818 -1.0628e-05
13:22669050 T C 0.048371 -1.4462e-05
13:22669398 A G 0.029514 -1.5002e-05
13:22670379 G T 0.202298 8.4911e-05
13:22671648 A G 0.056372 5.2436e-05
13:22674221 C T 1.862705 -2.8066e-04
13:22676829 A G 1.974897 -5.6559e-05
13:22684678 C T 0.067431 4.5778e-05
13:22689479 A G 0.112641 1.3398e-04
13:22690127 A G 0.381353 2.1991e-05
13:22694394 G A 0.025482 -3.1687e-05
13:22701087 A G 1.957789 -2.9185e-05
13:22703307 A G 0.044847 9.4240e-05
13:22706485 A G 0.106022 -1.1953e-05
13:22709453 G C 0.060004 7.7715e-05
13:22709670 C A 1.113790 -3.8205e-05
13:22710015 G A 0.331459 2.7241e-06
13:22712282 G A 0.257339 1.3875e-05
13:22713389 C A 0.082309 1.2420e-05
13:22716081 C A 0.329668 7.5083e-05
13:22717898 C G 0.062601 9.0018e-06
13:22718842 C A 0.370808 2.7167e-05
13:22728349 G A 0.555627 8.3154e-06
13:22729205 T C 0.064938 6.2341e-06
13:22729648 C G 0.020208 -1.3733e-04
13:22731267 G A 1.094331 6.6226e-06
13:22733832 G A 0.097765 -1.6950e-05
13:22734604 G A 0.068076 -6.0566e-05
13:22735722 G A 0.244980 4.5804e-05
13:22735957 G C 0.960132 3.0524e-04
13:22736104 A G 0.070913 -2.5394e-04
13:22737141 G T 0.406281 2.7181e-05
13:22737851 C T 0.051750 3.9290e-05
13:22740581 C T 0.033645 2.6005e-05
13:22745202 G A 1.263597 -3.5988e-05
13:22745797 A G 0.118382 1.7357e-05
13:22746994 G A 0.022863 3.7983e-05
13:22747193 C A 0.145202 -5.6945e-06
13:22748556 G A 0.118093 -3.1510e-05
13:22753632 A G 0.024457 1.3538e-04
13:22754289 G A 1.279300 -1.6925e-05
13:22762222 G A 0.445583 -2.9973e-05
13:22763034 C T 0.167737 -2.7273e-05
13:22764198 T G 0.129804 2.3668e-05
13:22766483 C T 0.060572 -3.9666e-05
13:22768194 C T 1.359652 2.9934e-05
13:22768476 A G 0.429751 1.3843e-04
13:22770079 G A 0.235005 5.2492e-05
13:22776823 G A 0.022100 -2.0971e-05
13:22778889 A G 0.117574 -1.0417e-05
13:22779214 A G 0.547188 1.0700e-04
13:22779935 T C 0.502897 -8.0193e-05
13:22780779 T C 0.781863 1.5075e-04
13:22783635 A G 0.054360 7.9586e-05
13:22785243 C T 0.385462 5.0740e-05
13:22788029 A G 0.225142 -1.8704e-05
13:22790988 A G 0.159123 -6.4000e-05
13:22791027 C T 0.135737 6.5154e-05
13:22794240 G A 1.377754 3.0149e-05
13:22794884 G A 0.810062 -4.6798e-06
13:22797186 G T 0.552320 2.2727e-05
13:22799397 G A 0.087937 -1.1621e-05
13:22799567 C T 0.174277 3.5032e-05
13:22800583 A G 0.069878 -5.6519e-05
13:22801475 A G 1.603833 1.6596e-04
13:22802237 G A 1.433467 6.6282e-05
13:22803494 A G 1.363644 4.5852e-05
13:22804312 A C 1.157403 -1.3326e-05
13:22804903 T A 1.004787 1.3498e-04
13:22806404 G A 0.282734 1.2950e-05
13:22806590 T C 0.067989 4.3909e-06
13:22810964 A C 1.676061 -6.0799e-05
13:22811269 A G 0.052529 -5.7533e-06
13:22811940 A G 0.670086 -9.0950e-05
13:22813108 C T 0.285032 1.1553e-06
13:22813272 G T 0.072591 2.8500e-05
13:22813291 G A 0.058635 -6.9785e-06
13:22814675 C A 0.142151 8.7322e-05
13:22815115 G C 0.418955 1.1458e-04
13:22816821 C T 1.677414 1.5222e-05
13:22817174 C A 1.689356 1.4736e-05
13:22818145 G A 0.154241 -5.0876e-05
13:22823001 A G 0.133394 8.3036e-05
13:22823517 T C 1.573352 -3.3639e-05
13:22825569 A C 0.226145 1.6452e-05
13:22827752 T C 1.238680 -1.0536e-04
13:22829915 A G 0.153836 -2.8118e-04
13:22831455 A G 0.083231 -3.9108e-05
13:22834866 G A 0.232789 4.1072e-06
13:22835572 G A 0.160772 4.5182e-05
13:22837366 G A 0.146776 -7.6904e-05
13:22843543 G T 0.020351 -5.2367e-05
13:22847348 C T 0.131287 -1.2862e-04
13:22848093 C T 0.045872 -2.7171e-04
13:22849324 T C 1.873860 2.5531e-05
13:22850481 G A 0.149470 -1.9217e-05
13:22851429 A G 0.075921 -6.8545e-05
13:22852274 G A 1.318162 -1.2504e-05
13:22852518 T C 1.337727 -2.6709e-05
13:22854227 G A 1.373015 -2.1767e-05
13:22855312 C T 1.584456 -3.8164e-05
13:22857026 G A 0.624204 4.2205e-05
13:22861295 G A 0.856638 3.7161e-04
13:22862729 T C 0.425265 -2.2674e-04
13:22864816 G A 0.090063 -2.5174e-05
13:22865690 T C 1.030458 1.0590e-04
13:22866283 A G 0.033233 -2.5447e-05
13:22869813 C A 0.113400 -4.0920e-05
13:22870819 T C 1.130713 3.6001e-05
13:22872451 T C 0.730194 -6.2303e-06
13:22873003 T C 0.154228 -4.0559e-05
13:22891222 T C 0.566140 -2.5576e-05
13:22891393 A G 0.646200 -3.3577e-05
13:22894016 G A 0.899411 -6.9203e-05
13:22894544 C T 0.085935 -7.4016e-06
13:22895518 C T 0.041221 -5.3447e-05
13:22896816 A G 0.297431 -8.8207e-05
13:22902249 G T 0.897197 -5.8181e-05
13:22905549 A G 0.061458 1.6560e-04
13:22906405 C T 0.208020 -3.2892e-05
13:22906527 A G 0.053850 2.3497e-05
13:22910088 C T 0.102189 -6.2132e-05
13:22914909 A G 0.127724 -2.4394e-04
13:22915217 A C 0.423950 5.6656e-05
13:22929386 G C 0.105477 -4.9494e-05
13:22930608 T C 0.040754 -9.8698e-05
13:22941279 A G 0.579837 -7.9736e-05
13:22951811 T G 0.085052 7.0119e-05
13:22953132 A G 1.089271 9.9910e-06
13:22958205 C T 0.157484 4.8209e-05
13:22960876 G A 0.148964 8.8419e-06
13:22963702 C A 0.056233 1.0379e-04
13:22964371 G T 0.097035 2.4897e-05
13:22964751 C A 0.100953 2.6184e-05
13:22965815 A G 1.767182 -1.5059e-05
13:22970669 A G 1.867086 -6.1061e-06
13:22976184 C T 1.916630 -1.7715e-05
13:22978753 C T 1.472789 1.0944e-05
13:22980985 C G 0.029264 4.0478e-06
13:22981910 T G 0.040893 -2.9500e-06
13:22988735 G C 0.024798 2.6801e-04
13:22990055 C T 0.673039 1.3858e-05
13:22992501 T C 0.021068 9.6236e-05
13:22996106 C T 0.121180 2.1138e-05
13:22997464 A C 0.053107 -6.8823e-05
13:22997756 T C 0.094507 4.1330e-05
13:22998914 C T 0.048284 7.6326e-05
13:22999359 T C 0.038563 -9.1941e-07
13:23000044 C T 1.926753 1.4806e-05
13:23002284 A G 0.061517 1.0100e-04
13:23004332 C T 0.506172 -1.9226e-06
13:23010995 G A 0.458336 3.9257e-05
13:23011886 T C 0.302335 1.3365e-05
13:23023542 A C 0.195362 6.6105e-05
13:23025459 C G 0.068962 -7.5113e-05
13:23026451 G T 0.444548 -1.7042e-05
13:23027376 G A 0.019942 -5.9272e-06
13:23029741 T C 0.139402 -5.8467e-05
13:23029868 C G 0.262082 1.1732e-04
13:23030446 G A 0.037294 -8.2864e-05
13:23033120 G A 0.372285 2.2375e-05
13:23033166 T C 0.285087 9.7729e-05
13:23033514 A G 0.033840 -3.1861e-05
13:23034528 C T 0.081767 5.6027e-05
13:23045489 A G 0.020305 1.3762e-05
13:23045977 A G 0.047151 -1.4454e-05
13:23046507 T C 0.223483 3.1931e-05
13:23046740 G A 0.474753 1.4094e-05
13:23053136 A G 1.289664 -4.4332e-05
13:23062861 G C 0.206332 2.9209e-05
13:23070862 C G 0.106944 1.4843e-05
13:23071038 C T 0.042088 -5.0177e-05
13:23072051 T C 0.030403 -1.5799e-04
13:23080269 G A 1.742690 3.8765e-05
13:23087983 T C 0.227112 -1.7642e-05
13:23090074 T G 0.046453 -2.6950e-05
13:23095534 A G 0.186085 -8.9485e-05
13:23097299 A G 0.045389 1.7270e-05
13:23108657 T C 0.059245 2.6366e-05
13:23116781 C T 0.169873 -4.1904e-05
13:23132970 G A 0.397270 -2.2476e-04
13:23147804 A G 0.211143 -5.8543e-05
13:23162021 A G 0.031984 1.1440e-05
13:23163638 G A 0.029854 -5.1206e-05
13:23166933 A G 0.371454 1.6408e-06
13:23172305 G A 0.066888 2.6772e-05
13:23172848 T G 0.026102 -2.7404e-05
13:23173003 C T 0.704338 -1.3257e-05
13:23178514 A G 0.022551 -3.5045e-05
13:23189476 T C 0.376251 5.0129e-05
13:23200776 G T 0.062958 4.3182e-06
13:23211229 A G 0.170905 -6.8331e-05
13:23212388 T G 0.031107 2.2113e-05
13:23224008 T G 1.386696 1.9195e-05
13:23224082 C G 0.064990 2.2759e-05
13:23225614 A G 0.122995 -6.6789e-05
13:23227913 A G 0.492111 -5.0488e-08
13:23228691 A C 0.548048 -1.7531e-05
13:23229262 G A 0.122823 -5.8890e-05
13:23233401 A G 0.062552 -3.2734e-05
13:23239730 G A 0.032386 5.0556e-05
13:23245878 C T 0.284750 1.5632e-05
13:23247694 A G 0.025044 4.2729e-05
13:23252146 C T 0.746929 -4.6243e-05
13:23252934 T G 0.068310 7.7003e-06
13:23253313 C T 1.911245 9.9470e-06
13:23254052 G A 0.183161 2.1847e-05
13:23254068 G A 0.072831 1.4327e-05
13:23256074 A G 0.590600 -1.1512e-05
13:23257534 C G 0.024905 3.2563e-05
13:23257952 C T 0.226995 -8.8172e-05
13:23259556 T G 1.650903 -1.9439e-05
13:23264571 A G 0.680550 -5.3406e-06
13:23272244 C T 0.105046 -6.6359e-06
13:23274737 C T 0.163719 -6.9660e-06
13:23277817 T C 0.056778 2.1595e-04
13:23279254 A G 0.803924 -6.5750e-05
13:23279834 C T 0.256950 -5.1487e-05
13:23281777 T C 1.025580 -4.1936e-05
13:23291540 T C 0.104812 -2.2333e-05
13:23292562 C T 0.047602 -2.5266e-05
13:23293714 C T 0.685386 4.6879e-05
13:23296822 A G 0.329525 -7.5420e-05
13:23300381 G A 0.914617 -7.2966e-05
13:23300707 T C 0.344608 1.8706e-05
13:23308440 G A 1.017384 -7.5562e-05
13:23312495 A G 0.202704 1.5268e-04
13:23319711 A C 0.376679 -2.4468e-06
13:23320655 T G 0.387319 -4.9587e-05
13:23322189 C A 1.195433 5.2002e-06
13:23325037 C T 0.549493 2.5711e-05
13:23329181 A G 0.202340 -6.9669e-06
13:23331220 T G 0.029199 7.8972e-06
13:23333330 T C 0.039514 4.2688e-05
13:23337187 C T 0.504163 2.3374e-05
13:23339874 C T 0.779107 -8.0039e-05
13:23341005 C T 0.595453 -3.6687e-05
13:23344260 T C 0.026596 -1.2391e-06
13:23345378 C G 0.071734 -9.3320e-06
13:23348178 C T 0.906006 6.9878e-05
13:23349557 A C 0.066593 -2.1125e-05
13:23350118 G A 0.055356 -6.0176e-05
13:23353752 G A 0.062094 -4.9334e-05
13:23359525 G A 1.660601 1.2111e-05
13:23361301 C T 0.024768 -7.2407e-06
13:23363139 C A 0.181399 -4.2374e-05
13:23373129 C A 0.787897 1.8344e-05
13:23382283 C G 0.227339 -2.5159e-05
13:23398653 C A 0.203178 7.1770e-06
13:23398788 A G 0.497980 2.9622e-05
13:23398906 G A 0.039640 5.4326e-05
13:23402928 G A 1.035642 -9.9409e-06
13:23404003 G A 0.024142 -2.0367e-05
13:23416672 T C 0.481361 3.4127e-05
13:23420400 C A 0.070199 -6.6307e-05
13:23425498 G A 0.250043 -1.1987e-05
13:23434866 T C 1.116360 3.3268e-05
13:23439188 G A 0.347753 1.5218e-05
13:23444288 C T 0.904591 3.5805e-05
13:23448866 C G 0.285633 -2.6484e-05
13:23449281 T C 0.044158 1.0627e-04
13:23450354 C A 1.799971 -1.5861e-05
13:23455040 C T 0.190344 1.9193e-05
13:23455139 C A 0.215966 -4.7217e-05
13:23462130 A G 0.077190 3.0144e-05
13:23468718 G A 0.412211 4.2982e-05
13:23468785 A G 0.549499 -2.5144e-06
13:23468934 G T 0.239351 -6.3578e-05
13:23469295 G A 0.185118 -5.1761e-06
13:23470001 C T 0.037842 2.7632e-05
13:23471815 A G 0.054191 -3.2953e-05
13:23475636 A C 0.063003 -4.3515e-05
13:23476108 G A 0.089193 -7.2217e-05
13:23478133 G A 1.417469 -1.0952e-05
13:23481660 G T 0.674045 -1.8623e-06
13:23483611 A G 0.141872 2.2009e-05
13:23485248 C T 0.056116 2.7606e-05
13:23485539 T G 0.344309 3.8229e-05
13:23492031 T C 0.350940 4.5051e-05
13:23496702 A G 0.060329 3.3471e-06
13:23500247 G A 1.141375 -6.0891e-05
13:23501576 A C 0.118175 -4.2027e-05
13:23502042 T C 0.627975 -1.7294e-05
13:23503803 G C 0.241529 -4.4985e-05
13:23504908 G C 1.034512 -1.9481e-05
13:23506750 C T 0.088577 3.3479e-05
13:23511625 A G 0.124530 -3.5862e-05
13:23512201 C G 1.729561 1.1411e-05
13:23515553 T G 1.247044 8.6204e-06
13:23518038 G A 0.223292 -1.3095e-05
13:23522803 C G 0.035311 1.2829e-05
13:23524030 T C 0.080657 6.6945e-06
13:23530819 G A 0.659780 -3.4127e-07
13:23535395 A C 0.071530 2.8359e-05
13:23536294 C A 0.115562 1.6782e-05
13:23539563 A G 0.170383 -4.9283e-05
13:23546454 A C 0.041367 4.1158e-05
13:23548828 G A 0.262562 -2.7454e-05
13:23549853 A G 0.321664 1.1738e-07
13:23552500 G A 0.441679 -1.8986e-05
13:23554283 T C 0.780142 2.9786e-05
13:23559035 C G 0.480722 -2.4083e-05
13:23561212 C T 0.894750 7.2947e-05
13:23567326 A G 0.057862 2.7952e-05
13:23571532 T G 0.348055 -2.2802e-05
13:23573569 A G 0.037424 9.1851e-06
13:23573931 C A 1.658115 4.0488e-05
13:23574697 A G 0.043052 -1.6654e-05
13:23576022 A G 0.879333 1.5416e-05
13:23580194 A G 0.941933 1.4066e-05
13:23580624 T C 1.710459 1.7312e-06
13:23585830 A G 0.162375 -4.6278e-05
13:23589264 A C 0.344994 1.7552e-05
13:23594054 G C 0.219169 -1.1021e-05
13:23596127 T C 1.525237 3.1616e-05
13:23596330 A G 0.243587 1.5307e-05
13:23598201 A G 0.398955 6.9529e-06
13:23598966 C T 0.943625 -5.0750e-06
13:23600969 A G 1.483656 5.1224e-05
13:23602923 T C 0.619598 1.8230e-05
13:23606441 G A 0.264094 -2.0309e-05
13:23607940 T C 0.099002 -4.8696e-05
13:23612058 C T 0.423145 8.4749e-05
13:23612608 G A 0.580321 4.3421e-06
13:23613189 T C 0.375374 1.0065e-04
13:23613791 A G 0.366562 -2.6223e-05
13:23616490 G A 1.341314 2.3945e-05
13:23617859 T C 0.407972 9.3430e-05
13:23617891 A G 0.045619 6.7239e-05
13:23620231 C A 0.152356 -3.4285e-05
13:23620343 C G 0.512543 -1.1936e-05
13:23626711 T C 0.172249 1.5232e-05
13:23631192 A C 0.100803 -3.6969e-06
13:23631340 C T 0.085889 -1.3520e-05
13:23640886 C T 0.525568 1.5018e-06
13:23641288 G A 0.052185 -5.8548e-05
13:23643532 C A 1.485607 7.9704e-06
13:23650659 G A 0.224074 -2.5137e-05
13:23651296 A G 0.268300 2.0847e-05
13:23656333 A G 0.085347 5.0850e-05
13:23658713 T C 0.287080 -4.3741e-05
13:23658838 G A 0.526269 -2.3299e-04
13:23661230 A G 0.020841 6.6871e-06
13:23661878 G A 0.131362 8.7409e-06
13:23665110 T C 0.127010 -3.3770e-05
13:23668017 G T 0.155887 -9.4633e-06
13:23669229 A C 1.030721 -7.8889e-05
13:23672366 G A 0.155374 3.8443e-05
13:23678405 T G 0.035843 -3.8584e-05
13:23682414 T C 0.152937 -1.8437e-05
13:23682836 G T 0.388085 7.7280e-05
13:23683941 G A 0.120060 -1.4556e-05
13:23690736 G A 0.038985 -7.9356e-05
13:23692978 A G 1.950914 6.2836e-05
13:23695196 A G 1.960762 1.0097e-04
13:23698985 C G 0.028303 9.6604e-05
13:23699524 G A 0.116792 -4.7979e-05
13:23700024 G A 0.051354 4.2329e-05
13:23700031 G A 0.160869 2.1872e-04
13:23701183 A G 0.071673 1.8386e-05
13:23703439 A C 0.157497 -1.6215e-05
13:23705414 T C 0.325705 -1.3573e-05
13:23705910 A G 1.126691 5.8323e-05
13:23709132 T G 1.951028 4.2657e-05
13:23711386 T C 0.360846 5.7577e-05
13:23712930 G A 0.090771 -3.1872e-05
13:23717066 A G 0.134663 1.9073e-05
13:23721507 T C 0.072523 1.8913e-05
13:23724997 T C 1.028524 1.0598e-05
13:23727123 T G 0.104945 1.3441e-06
13:23728004 A G 0.343482 2.8592e-05
13:23729094 A G 0.242471 2.6377e-06
13:23732199 T C 0.505737 -7.4161e-07
13:23735759 T C 0.197715 -2.1629e-04
13:23736423 C A 0.807069 -8.3812e-06
13:23737972 A C 0.679787 -2.9458e-06
13:23740834 T C 0.115020 -7.0834e-06
13:23740888 G C 1.346689 1.3224e-05
13:23741176 G C 0.208150 -3.9986e-05
13:23742653 T C 0.088466 2.2881e-06
13:23744379 T C 0.227079 2.3991e-05
13:23745070 T C 1.251922 8.8594e-07
13:23746942 G C 0.089245 -2.5663e-05
13:23747535 T C 0.024613 2.0249e-05
13:23748081 C T 0.475798 3.2779e-05
13:23748557 A G 0.131732 6.9170e-05
13:23753879 T C 0.568883 -1.7943e-05
13:23754077 G A 0.032464 8.4682e-05
13:23755127 A G 0.378260 2.3116e-05
13:23757034 G A 0.045499 -2.4386e-05
13:23760819 T G 1.464808 2.7863e-05
13:23762366 G C 0.683390 -2.9941e-05
13:23762426 A G 0.268885 -1.1989e-05
13:23763705 C A 0.073828 -5.5941e-05
13:23764082 A T 1.430371 7.5117e-06
13:23764086 A G 0.150473 -5.4794e-06
13:23765635 A C 0.259897 -6.0529e-06
13:23766378 C T 0.394476 3.4973e-06
13:23766935 A G 0.655116 2.9166e-05
13:23767071 A C 0.357623 2.5271e-05
13:23771814 G T 1.125065 -4.0762e-05
13:23772584 A G 0.507308 3.4713e-05
13:23782932 C T 0.193031 -1.3223e-05
13:23786601 C T 0.148970 1.3033e-04
13:23786825 C A 0.155650 -4.0811e-05
13:23790927 C T 0.443954 4.4412e-06
13:23792252 C A 0.130612 7.8305e-07
13:23808250 C T 1.282721 -1.0133e-04
13:23813113 A G 0.191548 3.7898e-06
13:23814442 G T 0.303656 -1.2218e-05
13:23817241 C T 0.049621 1.9252e-05
13:23818156 C A 0.263162 -3.6872e-05
13:23818741 A G 0.046632 -4.5422e-05
13:23818821 A G 0.106633 1.9379e-05
13:23821275 T C 0.066337 -8.2545e-06
13:23824818 A G 0.266431 -1.5559e-05
13:23826949 C T 0.063516 -1.8488e-05
13:23827815 A G 0.915234 -5.2678e-05
13:23841860 G T 0.822711 2.5684e-05
13:23846908 A T 0.174255 -4.6384e-06
13:23853700 T G 0.242643 -3.1241e-05
13:23860992 A G 1.831270 5.0712e-05
13:23861297 C T 1.530457 6.1518e-05
13:23862226 T C 1.032188 8.1581e-05
13:23863289 G T 0.122839 -5.3508e-05
13:23865022 G A 0.438560 8.8257e-07
13:23870165 A C 0.039462 5.7557e-05
13:23870540 G A 0.207803 -2.8377e-05
13:23874292 T C 1.189990 -1.0560e-05
13:23877807 T C 1.618919 -2.8817e-05
13:23885283 G C 0.434265 5.2716e-05
13:23889435 C T 0.504133 1.8078e-05
13:23898664 G A 1.743599 3.9400e-05
13:23899226 C T 0.037995 -1.9366e-04
13:23906983 C G 0.038456 5.4018e-05
13:23908034 G A 0.904815 1.4299e-06
13:23909162 G A 0.515672 9.6872e-05
13:23918767 C T 0.039504 5.4175e-05
13:23924699 G T 1.740255 4.0974e-05
13:23924982 T C 1.742323 3.6990e-05
13:23927245 G A 1.397978 2.7193e-05
13:23928671 T C 0.074584 -3.9154e-05
13:23929842 C T 0.087389 -4.9825e-05
13:23930055 T A 0.230377 -2.1762e-05
13:23930245 A G 0.192723 -5.2263e-05
13:23931566 C T 0.268080 2.5105e-05
13:23935396 T C 0.507688 1.1404e-04
13:23936242 G A 0.080446 -4.4573e-05
13:23953924 T C 0.996680 2.4356e-03
13:23957488 T C 0.214142 -4.5573e-06
13:23963951 G A 1.739506 3.6360e-05
13:23966262 C G 0.044025 6.4822e-06
13:23966535 T G 0.095678 3.4422e-05
13:23969999 T C 0.617186 -4.9871e-05
13:23971938 T C 0.042292 5.3898e-05
13:23982376 G C 0.086756 -1.8963e-05
13:23985391 C T 0.647359 -2.6524e-05
13:23991904 A G 0.192739 9.8977e-06
13:23996765 G A 0.171519 -6.9879e-06
13:23998868 T C 0.183843 -5.3884e-06
13:23999441 C T 0.038842 8.5672e-05
13:24000869 T C 1.630173 -5.9496e-05
13:24001604 C T 0.092695 -1.4585e-04
13:24002008 C T 0.241279 5.4209e-05
13:24002302 G A 0.033064 -7.7603e-05
13:24005855 G A 0.028952 8.3257e-05
13:24007051 C T 0.413950 -1.1183e-04
13:24007419 A G 0.033042 2.3076e-05
13:24007783 T C 0.046567 -2.6991e-06
13:24008240 T G 0.298668 -6.9808e-05
13:24008445 C G 0.028339 1.3535e-05
13:24009060 G C 0.038167 -3.5465e-04
13:24013664 A G 0.376640 1.1248e-04
13:24016146 C A 1.057972 -3.9355e-05
13:24018621 A C 0.044571 -2.9887e-05
13:24025381 C T 0.121349 -4.8643e-05
13:24027213 A C 0.651799 -4.2707e-05
13:24042510 A G 0.285503 3.6406e-05
13:24042717 A G 0.413191 -9.8310e-05
13:24044943 C T 0.181788 7.8554e-05
13:24046620 G A 0.154731 -2.1463e-05
13:24046888 T C 0.131940 3.6496e-05
13:24052062 A G 0.022451 -4.3764e-05
13:24055765 A G 0.232237 -2.0551e-04
13:24062735 C A 1.408144 2.7615e-06
13:24062817 C A 0.149029 2.0538e-06
13:24064119 A G 0.764560 2.8671e-06
13:24065457 A G 0.216975 1.7063e-05
13:24066112 G C 0.201392 7.8003e-05
13:24071812 G A 0.182424 -1.1195e-04
13:24074664 A G 0.048199 -4.3832e-05
13:24077044 T C 0.309275 -2.1211e-05
13:24080179 A G 0.067002 -1.4558e-04
13:24084809 C T 0.587686 -1.4608e-05
13:24085789 T C 0.215580 -4.8739e-05
13:24087004 T A 0.383060 2.6870e-05
13:24088651 G A 1.809643 -5.6663e-06
13:24093113 T G 0.199299 -5.7438e-05
13:24097793 A C 0.824768 2.5340e-05
13:24115391 T C 0.198682 -4.2194e-05
13:24121598 G C 0.175615 2.0273e-05
13:24127210 T G 0.794719 6.9608e-06
13:24132479 A G 0.148659 2.4505e-05
13:24151406 T C 0.161453 1.5267e-05
13:24153973 A C 0.165566 -9.7886e-06
13:24154184 T C 0.077739 -3.5233e-05
13:24156765 A G 0.184255 7.6449e-05
13:24160094 C T 0.208374 -2.2591e-05
13:24173049 C T 0.442815 1.4566e-04
13:24183357 T A 0.024019 1.9250e-05
13:24183403 C T 0.062452 -6.6522e-06
13:24188039 C T 1.371892 -7.0458e-05
13:24188270 C T 1.165079 -8.9805e-05
13:24189344 G A 0.121894 -9.8742e-05
13:24202405 G A 1.197407 -3.7039e-05
13:24205195 G A 0.548561 -4.2877e-05
13:24208829 G A 0.226093 4.1081e-05
13:24210773 A G 0.539188 8.2087e-05
13:24214537 A G 0.036768 -7.6386e-05
13:24218074 C G 0.030689 9.9768e-05
13:24231351 T C 0.122446 -1.1620e-04
13:24233219 T C 0.059001 -1.0183e-04
13:24243204 A G 0.163011 3.4206e-05
13:24243994 A G 0.163803 4.2579e-05
13:24255384 G A 0.701952 1.1621e-05
13:24255691 C T 0.143595 1.6045e-04
13:24256360 C A 0.639504 -2.2315e-04
13:24267406 T C 1.750113 -1.2746e-05
13:24275350 A G 0.062312 -7.1898e-05
13:24278349 T C 1.360548 2.7714e-05
13:24283435 C G 0.045223 -6.6084e-06
13:24289953 T C 0.051741 5.4539e-05
13:24293859 G A 1.294497 4.7735e-05
13:24296862 G A 1.321927 2.6395e-05
13:24307706 A G 0.072569 -7.1824e-05
13:24308796 T C 0.065467 -9.7273e-06
13:24308825 T C 0.050166 5.1536e-06
13:24322380 T C 0.566572 2.7342e-05
13:24323749 G A 0.332930 1.6967e-05
13:24338125 G A 0.031322 1.8177e-05
13:24338408 T C 0.077142 -6.5409e-05
13:24339317 C T 0.030578 -5.5990e-05
13:24340984 T C 0.623882 1.2650e-05
13:24344125 A G 0.072685 6.0549e-05
13:24347465 T C 0.153219 -2.2333e-05
13:24362175 A G 0.493929 -4.5258e-05
13:24365450 T C 0.322673 4.4923e-06
13:24381180 C A 0.022532 -6.1016e-06
13:24396603 G A 0.120119 1.9649e-05
13:24400047 T C 0.024879 -1.8373e-05
13:24409745 C A 1.793187 -1.8146e-05
13:24411600 T C 0.078109 -2.7864e-05
13:24420584 C T 0.071932 -2.3842e-05
13:24423965 T C 0.055392 2.6663e-05
13:24425278 C T 0.051747 2.4724e-05
13:24432467 G A 1.086710 4.1441e-05
13:24440203 G A 1.880709 3.2387e-05
13:24447975 G A 0.078486 -3.6477e-05
13:24453956 C T 0.795923 -2.5040e-05
13:24462471 T C 0.443681 -2.3734e-05
13:24465537 T C 0.053237 3.4505e-06
13:24465600 T C 0.300385 -2.0572e-05
13:24465717 G A 0.759603 -2.5646e-05
13:24471631 A G 0.100011 2.4912e-06
13:24475100 A G 0.067440 3.0668e-05
13:24476045 A G 0.448764 -2.2903e-05
13:24476073 A G 0.749483 -2.8029e-05
13:24476587 G C 0.301121 -1.2748e-05
13:24479497 T G 1.930067 1.4722e-05
13:24479741 G A 0.044314 -4.6077e-05
13:24480775 T G 1.029150 7.7089e-05
13:24481212 C T 0.487561 1.9157e-04
13:24484476 A G 1.222539 -2.0546e-04
13:24488297 C A 0.338357 2.3929e-05
13:24489773 G A 0.659134 3.8853e-05
13:24493875 C T 1.014392 5.8435e-05
13:24496618 T C 0.026381 9.9128e-05
13:24497067 A G 0.096052 -1.7467e-04
13:24499249 T C 1.311560 -9.6941e-06
13:24504530 C A 0.099602 -1.7129e-04
13:24506728 G A 1.927672 -1.2993e-04
13:24506770 G A 0.701923 -5.0456e-05
13:24513414 A G 0.062464 7.4613e-05
13:24514934 G A 0.334179 3.2224e-05
13:24520019 T C 0.088015 -3.5268e-04
13:24521485 T C 0.672098 -2.3984e-04
13:24525587 A C 0.331047 2.1031e-05
13:24528304 C T 0.080586 -2.2949e-04
13:24529399 A G 1.739824 1.6421e-05
13:24530260 G A 0.332949 1.0136e-05
13:24530834 G A 0.103423 1.0014e-05
13:24531398 A G 0.326951 2.5472e-05
13:24531880 G C 0.672150 -3.3739e-05
13:24532301 T C 1.353621 -2.1433e-05
13:24532522 A G 0.841377 -1.9300e-05
13:24540156 A G 0.522634 3.1202e-05
13:24540375 G A 0.709022 -9.6635e-08
13:24540580 G A 0.184917 2.8169e-06
13:24541468 T C 1.231214 2.4884e-05
13:24544751 C A 0.033324 6.1881e-05
13:24552355 A G 0.222857 5.6952e-05
13:24560360 C T 0.615236 3.4100e-05
13:24561441 T C 0.025155 -3.0646e-05
13:24566318 G A 0.056648 -2.0185e-05
13:24568638 A G 0.625781 -8.2537e-06
13:24568790 A G 0.184433 -5.2617e-05
13:24568971 T C 0.242526 5.5987e-06
13:24569748 G A 1.422662 -1.2515e-05
13:24570268 A C 0.196284 5.7521e-05
13:24570919 T C 0.042020 6.0495e-05
13:24571070 G A 1.581967 1.4977e-05
13:24574629 G A 1.506685 1.0826e-05
13:24575040 T C 0.174157 -7.8328e-05
13:24575243 T G 0.510518 7.3954e-05
13:24575370 C G 0.490430 2.2984e-05
13:24575845 G A 0.733394 -3.0787e-04
13:24576378 C G 1.732670 1.2675e-05
13:24577357 G A 0.265470 -1.4997e-05
13:24586085 T C 0.587897 -1.4063e-05
13:24592462 A G 0.156504 -1.4629e-05
13:24598384 T C 0.163307 3.4621e-06
13:24599171 G C 0.161794 6.1661e-05
13:24600283 T C 0.041672 -1.0688e-04
13:24600381 T G 1.059326 -1.2739e-05
13:24602494 A G 1.645872 4.9743e-07
13:24608012 T C 0.088015 1.7706e-05
13:24608255 A G 0.751405 1.6044e-05
13:24612478 T G 1.105753 -6.0845e-05
13:24614750 G A 1.751781 3.0845e-05
13:24615536 T C 1.818507 3.0315e-05
13:24616769 T A 0.090787 7.2561e-05
13:24619349 G A 0.839381 3.2584e-05
13:24620740 A G 0.156374 -9.2378e-06
13:24621721 T C 0.131141 2.5940e-06
13:24625915 G A 0.290625 1.8141e-06
13:24627139 T C 0.292286 -2.1998e-05
13:24630569 T C 1.147383 -3.5339e-05
13:24630966 G A 0.166936 2.5687e-05
13:24641598 G A 0.905091 5.4217e-05
13:24644064 A G 0.060611 5.9578e-05
13:24647555 A G 0.042708 -2.8749e-05
13:24652886 T C 0.378322 9.6035e-05
13:24656545 A G 0.214061 -5.1350e-05
13:24657355 A C 0.033026 5.2177e-05
13:24658356 T G 1.177819 4.3226e-05
13:24658884 C T 0.020643 -3.9848e-05
13:24659726 C T 1.105059 -1.4516e-05
13:24660154 A G 1.616514 -3.7107e-06
13:24660426 T G 1.390892 2.7743e-05
13:24664978 C T 0.135027 -5.8466e-06
13:24665282 C T 0.830491 3.4030e-05
13:24671886 A C 1.944673 -7.0234e-05
13:24671913 T C 0.984560 -3.5105e-05
13:24677119 C T 1.871228 -2.2185e-06
13:24677276 C T 0.794894 1.8530e-05
13:24678373 G A 0.144799 3.2111e-05
13:24680810 A G 1.044775 -1.8351e-05
13:24681642 A G 0.223879 1.8625e-05
13:24682510 A G 0.179659 3.7794e-05
13:24683937 A G 1.339713 1.1979e-05
13:24684163 C T 1.262546 1.8204e-05
13:24686133 A G 0.599117 -3.3485e-05
13:24688459 A C 0.058096 2.5161e-05
13:24693615 G T 0.133219 7.0158e-06
13:24693912 A G 0.040043 -4.2543e-05
13:24694856 G C 0.256275 1.6360e-05
13:24696846 A G 0.251101 1.2437e-05
13:24700616 C T 1.203901 2.9262e-05
13:24704727 G A 0.042042 2.8258e-05
13:24708664 G A 1.063805 3.4416e-05
13:24713653 A G 0.071874 6.3043e-05
13:24714845 T C 1.032285 6.4983e-05
13:24718148 A C 0.043821 -1.1201e-05
13:24718406 A G 1.725426 3.1166e-04
13:24718705 G A 0.322891 1.3984e-06
13:24720440 G C 1.566176 4.5160e-04
13:24726529 G T 0.020873 4.7111e-05
13:24726533 A C 1.153264 3.8698e-05
13:24727901 T C 1.413162 -6.2225e-06
13:24728305 C T 0.294477 -5.2230e-05
13:24733587 A G 0.067226 9.7871e-05
13:24737092 C T 1.925062 6.7210e-06
13:24737951 C T 1.069901 9.9539e-05
13:24739364 T C 0.155274 4.2335e-06
13:24739789 T C 1.337815 -8.8204e-05
13:24740681 G A 1.965514 -2.1445e-05
13:24741868 T G 0.098356 4.9713e-05
13:24744042 G A 0.643824 3.0356e-04
13:24745566 T C 0.050812 -3.1451e-05
13:24747580 G A 0.144874 1.3844e-05
13:24748630 C T 0.020818 -3.9864e-05
13:24750726 T C 0.289580 3.5833e-05
13:24752695 T C 1.227871 -3.7127e-05
13:24752767 C T 1.827787 -2.5532e-05
13:24755947 T C 0.381632 2.4539e-04
13:24759298 C T 1.559740 -1.5848e-05
13:24759688 A G 1.312316 4.5550e-05
13:24760270 C T 1.075298 -3.6274e-06
13:24760967 C T 0.081890 1.6556e-05
13:24761689 T C 1.823519 -7.8550e-05
13:24762638 T G 1.820698 -5.7483e-05
13:24765037 T G 0.168588 6.8468e-05
13:24771101 T C 1.137607 2.8556e-05
13:24771873 T G 0.732673 -9.9170e-05
13:24772448 A G 1.874331 -4.8076e-05
13:24772774 G A 0.072987 -1.1076e-05
13:24772813 G T 0.025797 1.1314e-05
13:24772892 T C 0.368653 -4.1021e-05
13:24774644 C G 0.023285 2.5274e-05
13:24774649 C A 1.434661 1.6328e-06
13:24774699 G A 1.978419 -1.1695e-05
13:24782560 A G 1.307989 -5.7684e-06
13:24786915 G T 0.555618 -2.8417e-05
13:24789143 C T 0.976994 -1.9063e-05
13:24789421 G C 0.126214 -6.9141e-05
13:24789809 A G 1.253568 2.2781e-05
13:24795735 A G 0.635015 -6.0477e-05
13:24797786 A G 0.180104 -1.1695e-04
13:24798120 C T 0.940447 -1.6118e-05
13:24800012 A G 0.078203 -2.5086e-05
13:24800155 A G 0.043409 1.9742e-05
13:24806058 C T 0.655950 -7.2833e-06
13:24808505 G A 0.822110 -3.8206e-05
13:24809179 C A 0.028962 -6.1124e-05
13:24813232 G A 0.039429 -9.8452e-05
13:24816275 T C 0.191814 -1.0742e-04
13:24817248 G T 0.094240 -2.2013e-05
13:24818013 T C 1.088356 9.8153e-05
13:24819218 A G 0.038362 2.9777e-05
13:24819358 A G 0.240195 1.4393e-05
13:24823006 A G 0.798416 8.2562e-05
13:24823699 A G 0.127999 -2.8605e-05
13:24823894 T C 0.096882 -3.8388e-05
13:24823928 C T 0.039030 1.4151e-05
13:24827500 G A 0.350460 -6.3490e-06
13:24829216 G A 0.185206 1.5629e-05
13:24830330 T C 1.091608 7.0136e-05
13:24831467 G A 1.467359 7.1141e-05
13:24835353 A G 0.073396 1.0807e-05
13:24835739 A G 1.442247 4.3660e-06
13:24838979 C A 1.125909 1.0314e-04
13:24845550 A G 1.597319 2.1088e-05
13:24848336 G A 0.970249 -2.9303e-06
13:24852053 T C 0.370934 3.8323e-06
13:24853948 G T 1.881741 -3.3825e-05
13:24854077 G A 0.154848 -3.4168e-06
13:24855090 A C 0.060163 -1.0596e-05
13:24855279 C T 0.130489 1.1648e-05
13:24858127 C T 0.132871 -1.5553e-05
13:24859190 A G 0.693426 5.1782e-05
13:24860240 G A 1.647745 1.1728e-05
13:24861596 T C 0.077038 -8.6250e-05
13:24866304 G A 0.124247 -5.8877e-06
13:24867614 G A 0.203726 -1.1605e-05
13:24868375 T C 0.082458 -7.2610e-05
13:24868919 C T 0.088703 1.0748e-05
13:24872034 T C 0.202035 -1.1646e-05
13:24876231 C T 0.662448 4.6849e-05
13:24878466 G A 0.514916 1.4030e-04
13:24880292 T C 0.425534 -5.0378e-05
13:24880675 A C 0.042610 2.6249e-05
13:24885133 A G 0.251205 2.7276e-05
13:24885345 C T 0.525276 8.4340e-06
13:24888240 G C 0.399065 3.6707e-05
13:24893135 G A 0.257541 6.7734e-06
13:24895559 G A 1.559355 3.3840e-05
13:24899245 A G 0.022016 3.6668e-05
13:24902506 A G 0.418835 5.4115e-05
13:24909752 C G 0.255272 3.0620e-06
13:24914064 A G 0.080530 3.2483e-05
13:24922634 A G 0.068554 -7.3123e-05
13:24924397 T C 0.137373 -3.4023e-05
13:24932135 G A 0.633548 -5.6974e-05
13:24939444 T C 0.210666 -2.0464e-05
13:24942055 G A 0.033396 2.5732e-04
13:24942708 G A 0.210860 -2.3534e-05
13:24943890 A G 0.277460 -2.0850e-05
13:24945765 A C 0.080758 -2.3997e-05
13:24956056 A G 1.922527 2.1455e-05
13:24979272 A G 0.064568 2.2201e-06
13:25000617 G C 0.733800 -2.2992e-05
13:25009099 C A 1.913397 -5.6203e-06
13:25009485 G C 0.733965 -2.7812e-05
13:25018964 T C 0.721563 -1.7577e-05
13:25020863 A G 1.896480 -2.4338e-06
13:25023936 T C 0.245749 3.6723e-05
13:25027744 G A 1.938889 4.2483e-05
13:25029218 T C 1.538964 -3.2152e-05
13:25029295 T C 0.385686 5.8960e-05
13:25029367 A G 0.041935 -1.5734e-05
13:25031114 T C 0.243146 3.3804e-05
13:25034935 C T 0.058336 -5.4261e-05
13:25035155 A G 0.387848 7.1351e-05
13:25035607 T C 0.689265 -1.6550e-05
13:25036103 A G 1.078223 1.8206e-05
13:25042041 T C 0.146056 4.3952e-05
13:25060313 G A 0.240721 4.1329e-05
13:25064748 T C 0.334984 -3.1021e-05
13:25068808 T A 0.243214 4.5158e-05
13:25075562 C T 0.085636 9.6655e-06
13:25075694 T C 0.242393 3.9400e-05
13:25078073 G C 0.262977 1.0461e-04
13:25082630 C T 0.327974 3.0201e-05
13:25084235 A G 0.115740 6.0977e-05
13:25088380 G A 0.366702 1.4145e-04
13:25089441 C T 0.236972 2.7378e-05
13:25101895 A G 0.033269 -1.0528e-05
13:25108315 T C 1.218874 -3.9172e-05
13:25109533 G T 0.383606 5.8970e-07
13:25114993 T G 0.072345 1.0477e-04
13:25115444 T C 0.026914 -1.1156e-05
13:25118220 T C 0.536438 3.4022e-05
13:25121753 A C 0.513501 1.5646e-06
13:25137029 G C 0.069660 -7.9301e-06
13:25139082 G A 0.507295 3.0506e-05
13:25140636 G A 1.486210 4.6459e-09
13:25144065 A G 0.193742 1.8087e-05
13:25145058 C T 1.485006 8.7933e-08
13:25147442 C G 0.046002 -1.2034e-05
13:25148386 T C 0.082546 -2.0026e-05
13:25180246 G A 0.235509 5.6845e-06
13:25183454 T G 0.383784 1.4423e-05
13:25185375 T C 0.514987 -2.9896e-06
13:25187620 C T 0.149392 -9.9237e-06
13:25189210 C T 0.222376 -5.0760e-05
13:25192408 C T 0.058570 1.1271e-05
13:25195614 C G 0.105321 4.7730e-05
13:25202304 T C 0.058544 1.9555e-05
13:25204741 C T 1.597721 2.0768e-05
13:25206953 T C 0.044266 -4.2666e-06
13:25207152 A G 0.875753 1.8834e-05
13:25208811 T C 0.049001 7.2907e-05
13:25215157 A G 0.101521 -8.9834e-06
13:25218833 G A 0.257881 3.7182e-05
13:25222535 G A 0.302468 2.7475e-05
13:25227554 A G 0.491352 -9.3075e-06
13:25230360 G A 1.952953 3.1127e-05
13:25236232 T C 0.624265 -1.0523e-05
13:25237317 G C 0.027628 1.0049e-04
13:25237925 T C 0.558906 -5.5795e-06
13:25238082 C T 0.350531 -5.8333e-05
13:25241601 C T 0.243561 4.2658e-05
13:25241746 G A 0.106873 -2.2875e-05
13:25242526 G A 1.954537 -2.3655e-05
13:25246497 T C 1.061861 -5.6985e-07
13:25250925 T G 0.078064 -1.5675e-06
13:25252503 A G 0.147763 -4.7547e-05
13:25255422 G C 0.246447 4.2497e-05
13:25255705 A C 0.087759 2.3799e-05
13:25259803 C T 0.275042 3.0129e-05
13:25260053 C A 0.260069 3.3813e-05
13:25262942 G A 0.448686 -2.4121e-05
13:25265103 G A 0.449069 -2.5142e-05
13:25266282 T C 0.195300 1.0047e-04
13:25267017 C A 0.077483 2.4144e-05
13:25269328 A G 0.130414 -8.1435e-05
13:25280563 A C 0.020805 -6.6953e-05
13:25283744 A G 0.775170 -2.7524e-05
13:25286564 A G 0.088155 2.6660e-05
13:25288478 T C 1.101478 -1.8152e-05
13:25291013 A G 0.153884 4.0778e-05
13:25297283 T C 1.960142 -9.7749e-06
13:25297674 T C 0.203944 1.5217e-05
13:25297886 C T 0.270998 -1.1499e-04
13:25300713 A G 0.055006 -7.6689e-05
13:25304958 A G 0.130382 9.4888e-05
13:25307117 T A 0.120132 6.0470e-06
13:25310761 A G 0.193236 -3.9514e-05
13:25310874 T C 0.448767 -1.5582e-04
13:25310963 C T 0.171119 7.4519e-05
13:25315036 T C 0.111203 -3.4492e-05
13:25316874 T G 0.492793 2.0929e-05
13:25317396 G A 1.551323 3.3152e-05
13:25319800 G A 0.553092 1.8820e-05
13:25326082 A G 0.116834 2.2786e-05
13:25327479 T C 0.332245 -6.3856e-04
13:25329220 A C 0.126831 8.3779e-05
13:25331332 A G 1.786709 8.3912e-06
13:25339889 T C 0.332732 -2.5866e-05
13:25344227 G A 0.287103 4.5768e-05
13:25347908 G A 0.061948 1.6510e-04
13:25366858 A G 0.176462 6.8406e-06
13:25367301 T C 0.480530 6.1562e-05
13:25369897 G A 0.148568 8.9868e-06
13:25390552 G A 0.323270 1.2072e-05
13:25394909 G A 0.044356 -3.9963e-05
13:25407960 T C 0.150444 6.9816e-06
13:25419176 G A 1.700748 4.2614e-04
13:25432737 T C 0.049206 -3.5766e-05
13:25437892 T C 0.803083 5.1580e-05
13:25440496 C T 0.565485 3.4175e-05
13:25446647 G A 0.297171 -4.8933e-04
13:25453118 C G 0.110505 -3.2790e-06
13:25474443 C T 0.328963 6.4869e-05
13:25486911 T G 0.290677 1.0398e-05
13:25487711 A G 1.354835 -2.0573e-05
13:25493159 A G 0.274883 3.8733e-05
13:25495321 G A 1.574586 -3.2932e-05
13:25495407 A C 0.038465 2.9136e-05
13:25498299 A G 1.137114 4.0060e-05
13:25498359 A G 0.615745 3.9812e-05
13:25502309 C T 0.983560 3.3667e-05
13:25503646 C G 0.332242 -8.6659e-06
13:25508649 T C 0.526753 -5.9109e-07
13:25515869 A G 0.150889 4.4702e-06
13:25516789 G T 0.376079 4.1248e-07
13:25518114 A G 0.061195 -2.7716e-05
13:25523663 A G 0.326971 3.9080e-05
13:25525544 C T 0.419345 1.2588e-06
13:25525734 G A 0.327905 3.2083e-05
13:25526357 T C 0.321047 2.0803e-05
13:25554503 C T 0.748626 3.2601e-05
13:25557017 G A 0.218663 3.9807e-06
13:25557335 A G 0.368825 3.2721e-06
13:25557978 G A 1.789987 -1.0144e-05
13:25559548 C A 0.985053 3.7454e-05
13:25561993 A C 1.970460 1.3830e-05
13:25565824 C T 0.332313 2.9324e-05
13:25566975 T C 0.044129 3.1979e-05
13:25569998 C T 0.799757 -1.7366e-05
13:25573308 T C 0.185365 -4.8086e-06
13:25575013 C T 0.253811 2.6298e-05
13:25584843 C A 0.384362 3.1800e-05
13:25586250 A T 0.107811 9.7760e-06
13:25587121 G A 0.910336 -3.6961e-05
13:25596559 A T 0.027177 -4.4872e-05
13:25598517 T G 0.797287 -8.9063e-06
13:25601832 A G 0.219056 2.6532e-06
13:25602618 C T 0.550191 -1.6180e-06
13:25605221 T C 0.024885 1.2532e-05
13:25607336 G A 0.379341 2.8041e-05
13:25609044 A C 0.172135 -2.4959e-05
13:25609728 G A 0.172664 4.9118e-05
13:25611824 C A 1.542729 4.8956e-05
13:25613809 G A 0.119674 5.4876e-05
13:25615049 C T 0.652971 5.2974e-05
13:25615196 A G 1.231078 2.4367e-05
13:25636991 T C 0.062305 8.4637e-05
13:25638397 A G 0.022522 2.7880e-05
13:25638991 A G 0.583567 5.5657e-06
13:25641745 C T 1.087528 4.1996e-05
13:25648666 C T 1.023827 2.8946e-05
13:25648960 A C 0.540755 -8.0100e-06
13:25653875 G A 0.545199 1.0712e-04
13:25659182 T G 0.118850 -2.4064e-05
13:25663918 T C 0.099372 1.8854e-05
13:25680397 A G 0.931872 6.7139e-05
13:25684765 G T 0.057843 1.2542e-04
13:25687237 G C 0.596206 2.1291e-04
13:25692641 C T 0.418553 1.5435e-03
13:25692687 T C 0.104562 -1.3571e-05
13:25710667 T C 0.217193 -1.7346e-05
13:25711096 A C 1.594151 2.7282e-05
13:25711755 G A 0.250342 -7.7962e-06
13:25715088 G A 1.950502 -7.4000e-05
13:25715161 T C 0.154465 1.2621e-05
13:25716257 C A 0.044919 -5.0679e-05
13:25718283 G T 0.911112 6.8022e-05
13:25718538 T C 0.318353 -1.6086e-05
13:25720784 A G 0.195693 1.5412e-05
13:25722537 T C 0.079002 4.1655e-04
13:25724658 A G 0.838962 -2.5131e-05
13:25725582 T C 0.216501 -2.5433e-05
13:25725770 C T 0.061348 -8.1855e-05
13:25727056 G A 0.080261 3.9192e-05
13:25728452 T C 0.866801 -7.6740e-05
13:25730172 C A 1.218637 -2.7527e-04
13:25730833 C T 0.278262 -6.8873e-05
13:25739662 G C 0.400510 -2.2358e-05
13:25739823 G A 1.903789 3.2176e-05
13:25741722 A G 0.058411 -4.2592e-05
13:25743748 G C 0.025495 5.9409e-05
13:25744304 T G 0.024616 5.8222e-05
13:25748373 T C 0.954115 2.1241e-05
13:25749768 C G 1.682452 -2.4488e-05
13:25751856 A G 0.168607 -7.3916e-06
13:25753917 G A 0.064162 -5.4024e-07
13:25754437 G T 1.714588 1.0024e-05
13:25755718 A G 0.139285 -3.9294e-05
13:25759017 T G 0.402834 -4.0521e-05
13:25761975 T C 1.483104 5.0040e-05
13:25763155 T C 0.231672 -5.6186e-05
13:25763665 C T 0.161632 1.2958e-04
13:25764061 G A 0.136195 -5.5107e-05
13:25767115 T C 1.694643 3.5507e-05
13:25775016 G A 0.876798 5.4639e-06
13:25781764 C T 1.628741 7.6008e-05
13:25784082 T G 0.430990 1.8629e-05
13:25784829 A G 0.055983 3.1218e-05
13:25786848 T C 0.632360 -3.5626e-06
13:25787943 T C 1.356419 -2.9464e-05
13:25792173 G A 1.200938 5.0141e-05
13:25792688 A C 0.532871 -4.9528e-05
13:25793914 A T 0.094377 7.1139e-05
13:25798422 T C 0.048047 -2.9506e-05
13:25798474 A G 0.044558 -1.9057e-05
13:25798877 G A 0.187562 -2.3878e-06
13:25800706 C T 0.094990 9.7606e-06
13:25812611 G A 0.034739 3.4687e-06
13:25826214 A G 0.071394 -1.2266e-04
13:25826323 C T 0.161934 -1.2235e-04
13:25831888 C T 1.670576 4.7101e-06
13:25832230 C A 1.678106 4.1209e-06
13:25833024 G A 0.063760 3.6009e-05
13:25840580 T G 0.156429 4.1927e-05
13:25842016 G C 0.032675 -1.7882e-05
13:25845403 T C 0.059043 -1.1026e-05
13:25868748 T G 0.034678 6.0481e-05
13:25873440 T C 0.105088 -1.0820e-04
13:25876011 A G 1.058712 6.1934e-05
13:25883312 T C 0.102786 -5.6407e-05
13:25887738 T C 0.094834 2.6870e-05
13:25887811 C T 0.093844 2.7660e-05
13:25900838 T C 1.815128 -1.1485e-04
13:25904797 C T 1.041461 5.2053e-05
13:25907334 C T 0.057077 -7.3687e-05
13:25908004 G A 0.040280 4.6418e-05
13:25911888 G A 0.055642 1.8277e-04
13:25915887 G A 0.131862 2.5947e-05
13:25923957 G A 0.235281 2.0029e-05
13:25931209 C T 0.075266 -4.7492e-05
13:25933025 A C 0.119969 -2.6537e-04
13:25933438 G A 1.191236 3.3215e-05
13:25946886 G C 0.021630 6.7340e-07
13:25946944 C A 0.341278 -4.6928e-06
13:25955112 T C 0.679709 -5.2250e-05
13:25956043 T C 0.057041 -7.7470e-06
13:25958548 G A 0.045343 1.3748e-05
13:25961617 G T 0.020231 5.1830e-06
13:25964789 T C 0.033925 9.2280e-06
13:25964790 G A 1.373667 2.2354e-05
13:25967214 A G 0.409471 -2.4154e-05
13:25968130 A G 0.026021 1.6121e-05
13:25969131 T A 0.116295 1.3515e-04
13:25969319 G T 1.970175 8.6336e-07
13:25971203 G A 0.053711 3.5554e-05
13:25971944 A G 0.184203 -2.4385e-06
13:25972769 G A 1.752573 -1.9565e-05
13:25973156 T G 0.025349 -1.9468e-06
13:25977959 G A 0.562210 -1.2452e-05
13:25978573 G A 0.108746 -4.2065e-05
13:25981295 T C 0.052078 9.6422e-06
13:25982888 C T 0.054256 4.9035e-06
13:25984858 T G 0.069547 -7.8944e-06
13:25986812 G A 1.155825 -2.9216e-05
13:25992129 C T 0.485649 3.4980e-06
13:25992373 T C 0.040390 -3.0145e-05
13:25997902 T G 1.009348 2.3587e-05
13:26001187 A G 0.049868 7.1520e-06
13:26005722 T C 0.090420 -1.2544e-05
13:26008461 T C 0.022464 4.3958e-05
13:26014096 T C 1.458154 5.4332e-05
13:26016976 C T 0.109177 5.7724e-05
13:26034452 A C 0.079677 -1.1791e-04
13:26035663 G A 0.435778 -1.1358e-04
13:26037960 G C 1.418296 4.9775e-06
13:26038245 G A 1.499174 -3.0197e-05
13:26039455 A G 1.928379 -1.0021e-04
13:26042166 A G 0.601506 3.8431e-05
13:26043182 C A 0.448761 4.9202e-06
13:26046993 G A 0.517110 2.8224e-05
13:26067063 A C 0.715825 8.1940e-07
13:26067396 G T 0.085597 1.7235e-04
13:26068789 A G 0.095717 -4.4238e-05
13:26070062 G A 0.034830 -1.6581e-05
13:26076657 A G 0.062847 -2.4462e-05
13:26077465 T C 0.049894 2.8624e-05
13:26079078 A G 0.027047 -1.1839e-04
13:26093589 C T 0.065366 1.1320e-04
13:26112710 C T 0.063016 -5.5995e-05
13:26118833 G A 0.020695 6.7416e-05
13:26118908 G A 1.358451 3.8831e-06
13:26128096 C T 0.362174 -2.9485e-05
13:26130895 C G 0.096155 -3.2252e-05
13:26143463 G T 0.792798 -8.5576e-06
13:26144163 A G 1.422467 -1.1790e-05
13:26144755 A G 0.094870 2.1179e-05
13:26145488 G A 0.136399 -5.9049e-06
13:26147098 C T 0.073169 3.1956e-05
13:26152766 C T 0.096558 -1.2716e-05
13:26157295 A G 0.056943 4.2321e-05
13:26158412 A G 1.391256 -3.7491e-05
13:26166857 T C 0.162232 1.4785e-05
13:26167328 G A 0.134527 -1.1547e-04
13:26167336 T A 1.791519 -1.5422e-04
13:26168140 G A 0.057414 8.5441e-05
13:26168544 A G 1.635392 6.6099e-06
13:26170795 T C 0.035229 7.1348e-05
13:26176237 T G 0.051163 -3.8883e-05
13:26184861 A G 0.051624 2.5265e-07
13:26190875 G A 0.085584 5.4750e-05
13:26194059 C A 1.141914 4.4052e-05
13:26201241 T C 0.043451 -6.6180e-05
13:26201899 G A 0.100686 -6.4909e-07
13:26207637 A C 0.872948 -1.0018e-05
13:26236853 C T 0.034853 -2.1822e-05
13:26243567 A G 0.523371 -2.0843e-05
13:26248172 G T 0.056369 3.6593e-05
13:26251742 C A 0.071325 4.6952e-06
13:26265389 A G 0.053980 -6.8338e-06
13:26273377 A G 0.021133 -5.2261e-05
13:26281281 A G 0.219432 -2.1558e-05
13:26292227 T C 0.111995 7.2646e-05
13:26293733 T G 0.273818 -1.7980e-05
13:26296918 C T 0.133962 -1.1709e-05
13:26297093 G A 1.572590 -6.5568e-06
13:26298477 C A 0.039053 3.4014e-05
13:26303959 A G 0.342177 -5.3164e-06
13:26304569 C T 1.104341 -8.2194e-06
13:26306012 T C 0.128233 1.7762e-04
13:26310537 A G 0.915773 3.5720e-06
13:26310927 G A 1.185612 3.4508e-06
13:26311053 G A 0.023928 6.7728e-06
13:26318694 C T 0.214612 6.0474e-05
13:26319727 G A 0.585014 2.0221e-06
13:26322389 G A 0.067320 -4.7191e-05
13:26322624 C T 0.250630 3.2190e-05
13:26333909 A G 0.055093 -9.8660e-06
13:26335320 G A 0.041763 6.7500e-05
13:26336480 G A 0.200623 6.1093e-05
13:26340794 T C 0.039579 5.7330e-05
13:26350151 G A 0.087142 -1.5592e-05
13:26350972 A G 0.050468 7.1052e-05
13:26368072 C T 0.385255 2.0083e-05
13:26372040 T C 0.069518 -3.0399e-05
13:26372467 A G 0.046823 1.6965e-05
13:26379250 T C 0.059881 3.1951e-05
13:26384204 T C 0.035158 6.7586e-05
13:26391443 G A 0.034522 4.9630e-05
13:26392813 G A 0.134663 1.3226e-06
13:26402089 G A 0.092916 4.0901e-05
13:26405211 A G 0.064120 -6.6643e-05
13:26412496 A G 0.027199 -7.2976e-06
13:26414225 T C 0.034074 4.1097e-05
13:26417612 T C 0.023048 -1.9558e-05
13:26428189 C T 0.371720 -6.0505e-05
13:26428313 G A 0.020662 -7.6485e-05
13:26430119 G A 0.029202 -2.1712e-05
13:26434282 A G 0.473909 2.6428e-05
13:26435130 A G 0.050387 3.2119e-05
13:26439448 C A 0.034259 5.6883e-06
13:26449183 C T 0.424983 -5.2597e-05
13:26463177 G A 0.039894 -1.6554e-04
13:26465932 T C 0.911430 -1.1525e-05
13:26478128 G A 0.049300 7.6106e-06
13:26479030 T C 0.382028 2.9710e-05
13:26479364 T C 0.342511 2.2925e-05
13:26479579 T C 0.064347 1.8386e-05
13:26479977 A G 0.423769 2.1965e-05
13:26481853 T C 0.041796 1.4310e-05
13:26482426 T C 0.026365 -1.0901e-05
13:26483749 G A 0.074081 7.8955e-06
13:26487257 C A 0.082945 -6.8151e-07
13:26488900 C T 0.029017 -1.7343e-05
13:26489706 A G 0.073711 6.3879e-06
13:26493312 G A 0.776283 4.6492e-05
13:26493886 T C 0.084516 -1.7584e-05
13:26496911 T G 0.127668 -1.0451e-04
13:26501730 T C 0.045694 1.5060e-05
13:26504761 T C 0.147549 9.9503e-05
13:26508181 G A 0.067739 -6.3785e-06
13:26509017 A G 0.086548 -1.1300e-04
13:26510069 A G 1.069751 3.4076e-05
13:26510567 C T 1.725150 1.4597e-04
13:26515157 T C 0.154767 1.4014e-05
13:26515576 G A 0.233574 5.2451e-05
13:26516460 G A 0.733368 1.4153e-05
13:26523879 T C 0.045265 -8.1433e-05
13:26525954 A C 1.396462 -6.6634e-06
13:26526083 A G 0.058365 1.0380e-04
13:26526312 T C 0.050507 7.5886e-05
13:26526771 G A 1.118399 2.2694e-05
13:26527176 T C 0.241893 2.3600e-06
13:26527223 T C 0.081569 2.1848e-05
13:26527266 T C 0.034493 3.4039e-04
13:26527384 T G 1.359704 -1.9777e-05
13:26527525 T C 0.054762 -1.6112e-04
13:26532760 C T 0.543709 -9.9875e-06
13:26533117 C T 0.080956 8.7122e-05
13:26534077 T C 0.893348 5.5148e-06
13:26534311 A G 0.025417 -5.6548e-06
13:26535417 T C 0.032568 8.0231e-06
13:26535517 G A 0.141223 4.6265e-05
13:26536373 C A 0.123290 2.9036e-05
13:26538804 A G 0.122969 -1.0744e-05
13:26540441 A C 0.083023 2.9655e-05
13:26542052 T C 0.111579 1.4463e-04
13:26547685 A G 0.023327 3.4010e-06
13:26551246 A G 0.099703 4.0501e-05
13:26551312 A G 1.647047 1.4885e-05
13:26555548 A G 0.246109 -1.0954e-05
13:26562761 C T 0.825080 8.3921e-06
13:26571246 T C 0.156208 1.6569e-05
13:26573056 C T 1.386417 2.1745e-05
13:26587321 A C 0.851396 -2.3253e-05
13:26588633 A G 0.020688 2.4642e-05
13:26591867 A G 0.854136 1.6155e-05
13:26594302 G A 0.043759 -1.5769e-05
13:26595817 A G 0.604213 -4.3396e-05
13:26596950 A G 0.216401 -2.5908e-05
13:26597806 G A 0.065791 -2.5473e-05
13:26598402 T C 1.928499 -7.6326e-05
13:26598740 A G 0.093140 7.2783e-05
13:26599591 A G 0.067362 5.6824e-05
13:26601128 G C 0.894205 1.6178e-05
13:26601763 T C 0.104150 2.3576e-05
13:26603361 C T 0.914896 -5.0810e-05
13:26611407 T C 0.833736 -4.6625e-05
13:26619547 G A 1.212418 -2.6589e-04
13:26623809 T C 0.970275 -9.2688e-05
13:26623931 A G 0.420513 -4.2757e-05
13:26624935 T C 0.317052 -5.2699e-07
13:26628154 A C 0.053707 -1.1431e-05
13:26630285 G A 1.815664 -1.2399e-04
13:26648900 C A 0.955945 5.0750e-05
13:26654505 A G 0.037732 4.5421e-05
13:26655172 T C 0.809942 2.8682e-05
13:26657639 T C 1.318561 1.5186e-04
13:26662844 C T 0.110476 -1.0025e-05
13:26673891 A G 1.625869 -3.5973e-05
13:26685292 C T 0.082526 4.0211e-05
13:26700764 G A 1.900725 1.4104e-04
13:26703241 C T 0.031906 5.2392e-05
13:26704173 C T 0.139636 -6.7783e-06
13:26704341 T C 0.040254 3.2926e-05
13:26710902 G C 0.021883 -2.9003e-05
13:26724328 C A 0.363057 4.8309e-05
13:26728351 T C 0.071984 1.5048e-05
13:26729658 G A 1.533624 -8.0340e-06
13:26732200 T G 0.096568 -2.8187e-05
13:26735976 C T 0.088771 8.3279e-06
13:26754785 C T 0.205112 -1.3211e-05
13:26755514 T G 1.187796 1.9417e-05
13:26758506 T C 0.138652 7.6433e-06
13:26760168 T G 0.610231 1.9904e-05
13:26761495 A G 0.140859 7.3983e-05
13:26761732 G A 0.116782 3.4159e-05
13:26762364 C T 1.785449 -2.9329e-06
13:26764925 G A 0.038595 5.2054e-06
13:26767046 C A 0.021445 -9.9503e-05
13:26767833 A G 0.072939 -2.4870e-05
13:26774905 A G 1.203979 3.9909e-05
13:26776999 G A 0.473377 5.1901e-05
13:26782887 G T 0.504676 -2.9589e-05
13:26783070 G A 0.360665 2.7182e-06
13:26802085 G T 1.887668 9.7276e-06
13:26821230 T C 0.045590 2.7951e-05
13:26830165 G A 0.032386 3.9275e-05
13:26830816 G T 0.033558 2.3582e-05
13:26835245 C T 1.037148 -2.8495e-05
13:26844083 A G 1.833233 2.2452e-05
13:26849207 A G 0.140210 -4.5629e-05
13:26855474 G A 0.130710 -8.5353e-05
13:26881463 A G 0.079067 5.0815e-05
13:26887124 G A 1.884552 3.8788e-07
13:26888162 G A 0.043318 1.0957e-05
13:26906975 T C 0.052675 1.9299e-05
13:26916405 C G 0.036966 3.7013e-06
13:26941488 T C 0.783947 4.0086e-05
13:26942319 G A 0.021185 -8.9866e-06
13:26952425 T C 0.050851 -8.1491e-06
13:26956269 T C 0.169857 8.1699e-07
13:26961168 T C 0.150648 -4.6663e-05
13:26964547 A G 0.038014 -7.4487e-06
13:26973898 T C 0.137487 5.2479e-05
13:26985931 C T 0.045869 4.7335e-06
13:26987158 G A 0.087551 1.4445e-06
13:26994947 A G 0.021338 -1.1956e-05
13:26996922 T C 0.086360 -7.1224e-06
13:26997259 C T 0.131706 1.1425e-05
13:27005900 A C 0.023444 -8.9479e-05
13:27015106 A G 1.263227 -4.8801e-05
13:27016436 G A 0.314799 -1.2478e-05
13:27021533 C T 0.070699 -1.3058e-04
13:27021819 A G 0.030559 1.9183e-04
13:27031559 A C 0.130804 3.6500e-05
13:27033243 A G 0.023025 -6.5505e-05
13:27033540 C T 0.783891 8.4516e-06
13:27037062 C T 0.057976 -3.5108e-05
13:27038984 G A 0.931261 2.4441e-05
13:27041640 T G 1.315919 2.9375e-05
13:27053074 C A 0.059365 -1.1547e-05
13:27053834 A C 0.071413 8.1762e-05
13:27054669 T C 0.061228 5.8410e-05
13:27054702 C G 1.443824 -1.5254e-05
13:27057265 C T 0.067927 8.3355e-06
13:27057640 G A 1.148792 9.4223e-07
13:27057849 T G 0.104299 6.5069e-06
13:27058326 T C 0.134864 6.7891e-06
13:27059020 G A 0.765589 -1.5923e-05
13:27060701 T C 0.190828 1.2010e-04
13:27060918 C T 0.039124 -2.7676e-05
13:27062221 T C 0.065795 -9.1336e-05
13:27063340 C T 0.641234 -4.0941e-06
13:27063546 C T 1.201243 1.9171e-05
13:27066997 G A 0.334274 -1.0744e-05
13:27072358 G A 0.943959 1.7659e-05
13:27078481 T C 0.076084 2.8165e-05
13:27081152 T C 1.684412 1.6089e-06
13:27081214 T C 0.081683 3.1098e-05
13:27082326 A G 0.191181 3.6201e-05
13:27083431 C T 0.501771 -4.6377e-06
13:27083463 T C 0.636236 -1.1997e-04
13:27083878 G A 0.473373 1.3195e-05
13:27084408 T C 0.052536 -1.4453e-05
13:27085619 A G 0.209455 -1.2971e-05
13:27099528 C T 0.451234 -7.7363e-05
13:27101268 A C 0.021075 1.3054e-04
13:27103219 G A 0.544072 2.0093e-05
13:27106244 A G 0.793476 -3.6542e-05
13:27112097 A G 0.021117 1.0249e-04
13:27115132 C G 0.112144 -2.3609e-05
13:27122642 A G 0.215541 1.1652e-04
13:27125850 C G 0.034411 -1.9188e-06
13:27134495 G A 0.049543 2.8317e-05
13:27137959 G A 0.098197 1.4115e-06
13:27156307 T C 0.420864 -5.6105e-06
13:27157263 G A 1.671611 -1.1362e-04
13:27160081 G A 0.020581 1.2072e-04
13:27169191 A G 0.082111 -2.5327e-05
13:27177339 T C 0.022694 2.6274e-05
13:27177927 G A 0.095084 1.3277e-05
13:27178307 T C 0.118769 8.1667e-06
13:27182231 G T 0.090544 -1.1344e-04
13:27184054 A C 0.049524 -6.2661e-06
13:27196016 A G 0.029455 -2.7388e-05
13:27200239 G A 0.533212 2.8386e-05
13:27200391 C T 0.059459 -4.2965e-05
13:27213858 A G 0.047518 -9.0770e-06
13:27219117 G T 0.287492 -2.6481e-05
13:27225830 A G 0.034139 1.6082e-04
13:27227422 C T 0.595264 -5.6766e-05
13:27233683 T C 0.034876 1.2518e-04
13:27241338 A G 0.045901 7.8361e-05
13:27244699 A G 0.111384 -3.4811e-05
13:27255551 A G 0.020166 1.3355e-04
13:27257004 T C 0.027255 -1.3566e-05
13:27258086 T C 0.116458 -1.4404e-04
13:27263809 T C 0.085195 -1.6313e-05
13:27263924 G C 0.837229 1.3996e-06
13:27269261 T C 0.033681 -2.1320e-07
13:27272332 T C 0.876600 1.6971e-05
13:27272704 A G 0.450699 -1.7375e-05
13:27272710 T C 0.020322 -2.2280e-05
13:27274054 T C 0.205761 -3.8229e-05
13:27274270 A G 1.520499 -3.4845e-05
13:27282602 A T 1.724306 -1.3821e-04
13:27283115 G A 0.117379 -1.4287e-04
13:27283929 T C 1.517318 -9.7509e-05
13:27284899 T C 0.618803 -3.6806e-05
13:27285356 G C 0.880991 -2.6747e-04
13:27285482 G A 1.914929 -8.1529e-05
13:27287700 C T 0.046898 -3.3009e-05
13:27288815 G A 0.068138 2.3271e-05
13:27289832 G T 0.157137 1.0740e-04
13:27290003 A G 0.870011 1.1801e-04
13:27295317 T C 0.589964 7.1284e-05
13:27295651 T A 0.145708 4.0435e-06
13:27300725 A G 0.033947 -2.1718e-05
13:27305901 G A 0.850682 5.3837e-05
13:27310219 A G 0.052143 5.0831e-05
13:27316298 G A 0.029621 -6.1069e-05
13:27320535 A G 0.133176 -1.4649e-05
13:27321494 T G 0.141206 1.3715e-06
13:27323769 G A 0.211668 -6.7845e-05
13:27329263 C T 0.106600 1.5850e-05
13:27332490 C T 0.054772 3.9530e-06
13:27334084 C T 0.202298 -1.8592e-05
13:27339783 G T 1.356121 3.3515e-06
13:27348696 G A 1.713040 6.7999e-06
13:27349468 T A 0.035642 -3.0897e-05
13:27356492 A C 0.172041 3.1040e-05
13:27361368 T C 0.043233 1.1579e-04
13:27367698 T G 0.975433 -7.7813e-06
13:27368411 C T 0.107308 -2.8628e-06
13:27375439 A G 0.027277 1.6659e-05
13:27376974 A G 1.407731 5.5170e-06
13:27382803 A G 0.507600 5.2211e-05
13:27386158 T C 0.511540 -3.7748e-05
13:27386193 A G 0.598692 -3.4212e-05
13:27386655 A G 1.318733 -1.8719e-06
13:27389501 T C 0.637813 -1.3849e-05
13:27390294 A G 0.047333 5.1029e-05
13:27390994 T C 0.077697 3.8360e-05
13:27391249 A G 0.275100 -2.4026e-05
13:27393265 T G 0.140554 -6.9546e-06
13:27395469 C T 0.214729 3.5998e-05
13:27398086 T C 1.274889 1.7477e-04
13:27398931 C T 0.614690 -6.3696e-05
13:27401400 C T 0.154014 3.6412e-05
13:27414989 A G 0.034830 -2.5784e-05
13:27415673 T A 1.510408 4.2682e-05
13:27416251 G A 0.267447 -8.5845e-05
13:27417777 A G 0.111696 5.4079e-05
13:27418133 T G 0.058411 -8.1838e-05
13:27423580 G A 0.137649 1.1017e-04
13:27423974 G A 0.167127 4.0193e-05
13:27424035 A G 1.161268 -1.6295e-05
13:27426307 C T 1.309541 9.4953e-06
13:27433248 C T 0.332641 2.0552e-05
13:27437948 T C 0.047531 5.8302e-05
13:27438911 A C 0.068794 1.9566e-05
13:27440207 C A 0.693075 5.8684e-05
13:27442379 T C 0.179097 4.4003e-05
13:27445570 C T 0.270423 4.3761e-05
13:27455361 G A 0.039868 -2.2453e-05
13:27455477 A G 0.293361 4.8102e-06
13:27467373 G A 0.558367 5.1059e-05
13:27468492 T C 0.350139 1.3073e-05
13:27469768 C T 0.182272 7.0134e-05
13:27470615 C T 0.119810 -5.6325e-05
13:27471503 C T 0.106844 -4.4357e-05
13:27471608 A G 0.234522 -2.2948e-05
13:27475525 T C 0.051062 -4.0679e-05
13:27476533 A G 0.577036 -1.4920e-06
13:27476742 T C 0.058751 8.2010e-06
13:27478491 A C 0.401149 1.5293e-05
13:27481899 C A 0.254564 2.4810e-05
13:27481925 T G 0.078849 -3.3930e-05
13:27483303 T G 0.077275 -3.8844e-05
13:27484925 G A 1.760262 -1.6700e-06
13:27486193 C T 0.746231 2.8447e-05
13:27487502 G A 0.629562 -1.3995e-05
13:27487956 T C 0.038949 -3.6788e-05
13:27488379 T G 0.108376 -2.9537e-05
13:27488707 T C 0.055717 -4.9860e-05
13:27489260 G A 1.949363 7.7413e-05
13:27489661 T G 0.172103 3.0495e-05
13:27492234 T G 0.545105 4.4490e-05
13:27493045 A G 0.049079 7.4107e-06
13:27494425 A G 0.029777 7.9245e-05
13:27494461 G A 0.042669 1.4228e-05
13:27496094 A G 0.819124 -1.6088e-05
13:27496187 G A 0.191389 1.9002e-05
13:27498398 G A 1.343586 -2.5522e-05
13:27498552 G C 0.091861 -7.6403e-06
13:27499661 C T 0.153274 3.6959e-05
13:27502034 A G 0.062351 -3.7726e-05
13:27504449 G T 0.119035 -2.8128e-05
13:27505111 T C 1.535806 -1.2056e-05
13:27506221 C T 0.038011 -2.5837e-05
13:27508144 G T 0.683977 1.0789e-04
13:27511902 A C 0.044097 1.1345e-05
13:27516100 T C 1.515406 -1.8526e-05
13:27516748 T C 0.349191 5.2128e-05
13:27518271 G A 1.895831 3.5212e-05
13:27518800 C A 0.044074 3.1906e-05
13:27521358 A C 0.161466 5.8881e-05
13:27525516 A G 0.020834 1.4269e-05
13:27525790 A C 0.532320 1.5696e-06
13:27527024 A G 0.041244 6.6779e-05
13:27527644 A G 0.079576 -1.0816e-06
13:27528151 A G 0.135838 -1.5697e-05
13:27528301 G A 0.633597 1.1757e-05
13:27531267 C T 0.352395 3.8111e-05
13:27532026 T C 0.075769 -8.7208e-06
13:27534683 A C 1.158779 -2.8522e-05
13:27536219 T C 0.069728 -2.6284e-05
13:27536642 C T 0.106010 -3.2582e-05
13:27543193 T C 0.059566 1.3683e-05
13:27543401 G A 0.458115 1.8273e-05
13:27543810 G A 0.821354 -1.7834e-05
13:27545885 G A 0.099021 7.7729e-06
13:27548374 G A 0.824025 -6.0621e-06
13:27553051 G A 0.022198 -1.3904e-05
13:27562879 C T 0.470290 4.1407e-05
13:27564279 C A 0.108337 1.3222e-05
13:27564292 G A 0.109833 -1.4032e-04
13:27565562 A G 0.296321 3.8283e-05
13:27565982 T C 0.035054 2.4704e-05
13:27566254 A G 0.191347 7.7384e-05
13:27573612 T G 0.301303 8.6660e-05
13:27575699 A G 1.026599 1.4890e-05
13:27580370 C T 0.182564 7.1381e-06
13:27581778 C T 0.355241 -1.1817e-05
13:27585538 T C 0.929447 -1.0496e-05
13:27585817 A C 0.197179 2.7394e-06
13:27586771 G A 0.108080 -3.9487e-05
13:27586873 C G 0.325218 1.6636e-05
13:27586980 A G 0.051150 -2.2698e-04
13:27588121 A G 0.623834 1.6601e-05
13:27588221 C A 0.191493 1.5930e-05
13:27593938 G C 0.352261 -2.6218e-05
13:27599149 A G 0.124806 5.3261e-06
13:27600884 C T 1.217943 4.5184e-06
13:27601497 C G 0.108833 -4.1226e-05
13:27604747 A C 0.106522 2.3104e-05
13:27606554 A C 1.733102 -7.8710e-06
13:27609534 C T 0.726760 -1.7278e-05
13:27611079 A G 0.444788 4.3445e-05
13:27611965 G T 0.025028 -2.6354e-05
13:27615791 G A 0.751973 4.0321e-05
13:27619490 A G 0.035856 -4.2114e-05
13:27619962 G C 0.478554 5.6395e-05
13:27622393 G A 0.110291 -8.3768e-05
13:27624181 C T 0.112131 2.5557e-05
13:27629995 C A 0.079706 -6.9645e-05
13:27633284 T C 1.821889 -3.8242e-05
13:27639513 A G 0.058904 6.0551e-06
13:27646317 G C 0.179338 3.9713e-05
13:27651302 G T 0.867161 1.0259e-05
13:27651466 C G 1.838413 3.2125e-05
13:27653587 T C 0.113877 -1.8061e-06
13:27663613 C T 0.035950 -5.5219e-05
13:27678073 C T 0.068615 1.6621e-05
13:27679063 T C 0.316279 -1.0287e-04
13:27686853 C T 0.101511 6.5849e-06
13:27693570 A G 0.026232 6.9025e-05
13:27705509 C T 0.062760 4.5970e-06
13:27705697 G T 0.689440 -2.5503e-05
13:27734217 A C 0.041864 1.8203e-04
13:27740578 A G 0.944855 9.4686e-05
13:27744679 G A 0.103397 -3.6707e-05
13:27757375 T C 0.150846 7.1912e-05
13:27780180 G A 0.056145 -1.1522e-05
13:27786405 A G 0.039848 9.5036e-06
13:27799650 T C 0.055321 3.8692e-05
13:27800826 C T 1.715244 1.4032e-05
13:27801208 C T 1.846541 -5.4984e-05
13:27815377 A G 0.394920 4.4751e-05
13:27817000 C T 0.112975 2.9755e-05
13:27825392 A C 0.081718 -3.1546e-05
13:27828041 G A 0.202253 -2.8626e-05
13:27834160 G C 0.077931 1.1111e-05
13:27849071 G A 0.572112 -1.4154e-04
13:27866739 T C 0.089459 -7.4151e-05
13:27872371 C T 0.038501 7.1309e-05
13:27874731 T C 0.033960 5.2009e-05
13:27879437 C T 1.371882 -3.1216e-05
13:27879526 G A 0.229812 2.8831e-05
13:27882319 A G 0.039692 5.0680e-05
13:27884867 A C 0.047797 -1.3308e-05
13:27893744 A G 0.760051 3.4693e-05
13:27895573 G A 0.030951 4.8076e-05
13:27899075 A C 0.075344 9.3899e-07
13:27909359 C T 0.031036 5.9780e-06
13:27913355 T A 0.022688 -8.4175e-06
13:27915654 T C 0.947237 -1.0374e-05
13:27919812 C T 0.025654 -8.2451e-05
13:27920611 C T 1.274714 7.4560e-06
13:27921717 G T 0.230367 2.9701e-05
13:27925716 T G 0.073666 -6.3181e-05
13:27936117 G A 0.858446 8.8396e-06
13:27940328 C T 0.766228 -4.1860e-06
13:27944456 T C 0.075418 1.4770e-05
13:27945625 G T 0.125146 9.2858e-05
13:27947975 C T 0.442912 -7.2520e-05
13:27948585 G A 1.968708 6.8478e-06
13:27950963 T C 0.287363 1.6310e-04
13:27953818 T C 0.224804 -1.5759e-05
13:27955132 A C 1.035567 4.3299e-05
13:27956474 G A 1.667463 1.2200e-05
13:27962653 G C 0.161327 6.1907e-06
13:27963891 C T 0.097519 -9.0326e-06
13:27965714 T C 1.029738 3.5987e-05
13:27966204 C T 0.223814 -2.8571e-05
13:27969885 C T 0.079719 -1.9543e-05
13:27977814 T C 0.042633 4.4450e-05
13:27978642 A G 1.967224 4.0789e-05
13:27988153 C A 0.047670 -6.8578e-05
13:27989105 T C 0.077291 -7.3844e-05
13:27990491 C T 0.914390 -7.7659e-05
13:27993395 G A 0.032828 -2.9579e-05
13:27997305 T C 0.888577 8.8117e-05
13:27999457 C T 0.331541 2.6894e-05
13:28000507 G T 1.043156 -4.6327e-05
13:28000996 G A 0.175241 1.3071e-05
13:28009031 C G 0.564978 4.8027e-05
13:28009920 C G 1.912430 5.5473e-05
13:28013748 G A 0.362898 2.1918e-05
13:28014173 C T 0.024015 6.7000e-05
13:28016199 C T 0.021065 -1.0409e-05
13:28020180 A G 1.547786 -1.4457e-05
13:28022267 C T 0.283406 1.3531e-04
13:28029739 C G 1.916772 4.4574e-05
13:28039062 G A 1.866249 1.2075e-04
13:28040502 T C 0.342310 5.0688e-05
13:28043606 A G 0.118775 -1.3108e-05
13:28049958 G A 0.087882 -6.5371e-05
13:28051518 A G 0.047420 7.4298e-06
13:28051634 A G 1.976050 6.6749e-05
13:28057762 A G 0.098642 1.3645e-05
13:28058342 T G 0.022938 -6.0905e-05
13:28058404 G A 0.285613 9.8135e-05
13:28062174 A G 0.062857 1.2286e-04
13:28065837 C T 0.427702 -3.3468e-05
13:28077144 C G 0.555608 5.9267e-05
13:28078086 C T 0.020601 -1.0237e-05
13:28081535 A G 0.506159 1.6036e-05
13:28084649 T C 0.044360 -4.3273e-05
13:28084885 T C 0.079482 7.6542e-06
13:28089545 A G 0.393551 -1.1303e-05
13:28094388 C A 0.219445 -2.6734e-06
13:28096450 C T 0.219916 -2.9060e-06
13:28097299 C T 0.881770 -5.4609e-05
13:28099188 C T 0.034863 4.7328e-06
13:28102482 T G 0.592162 1.4788e-06
13:28108848 C A 0.549347 3.5282e-05
13:28112802 T C 0.023502 -1.7361e-04
13:28115577 A G 0.029793 -4.0806e-05
13:28120668 G A 0.031743 -4.2263e-05
13:28123289 T C 0.205028 5.2926e-05
13:28126226 A G 0.038560 9.9298e-06
13:28129872 C T 0.026823 -8.5725e-05
13:28143229 G A 1.095188 2.2906e-05
13:28143723 G A 0.183710 1.2829e-05
13:28158035 C G 0.097879 8.9104e-06
13:28165541 T G 0.136497 1.2711e-04
13:28168935 T C 0.132109 -4.9788e-05
13:28169384 T C 0.278197 4.2589e-05
13:28171711 A G 0.070212 -1.3010e-04
13:28172407 G A 0.098090 4.3819e-05
13:28188014 T C 0.058057 -1.3617e-05
13:28190512 A G 0.230507 -4.1724e-05
13:28191895 C T 0.909700 -1.8873e-05
13:28197417 A C 0.045723 5.6599e-05
13:28197436 T C 0.786066 -2.1540e-06
13:28199368 A T 0.237832 7.4234e-06
13:28205077 T G 1.771304 -1.4375e-05
13:28208114 G A 0.049004 -2.7757e-05
13:28210301 G A 0.195738 -2.5694e-05
13:28213913 T G 0.034463 -1.0454e-04
13:28216161 A G 0.068011 2.1758e-05
13:28219705 G T 1.701566 -1.3169e-05
13:28239838 C T 0.125750 1.1622e-04
13:28239940 C G 0.718769 -6.1057e-06
13:28240021 T C 0.055541 -8.5216e-05
13:28240075 T G 0.126691 1.0660e-04
13:28241123 G A 0.215128 9.3295e-05
13:28241287 A G 0.568377 1.8115e-05
13:28244214 C T 0.105997 -3.1929e-06
13:28244955 C A 0.372194 -4.0485e-05
13:28253829 C G 1.404823 2.1491e-05
13:28258951 C G 0.170704 4.8769e-05
13:28264450 T C 0.066505 -4.9805e-05
13:28272808 G A 0.099654 -4.7912e-06
13:28275560 G A 0.915594 3.4659e-05
13:28282954 A G 0.975939 7.6635e-05
13:28282986 T C 0.140106 5.9731e-05
13:28284941 C T 1.500982 2.7370e-04
13:28285781 G A 0.100693 1.7812e-05
13:28287105 C T 0.046729 3.5610e-06
13:28290745 T C 0.276879 5.0480e-07
13:28293090 C T 0.169117 -1.3771e-04
13:28293978 G T 0.029137 7.2828e-05
13:28295154 C A 0.067327 2.0525e-07
13:28298824 C T 0.033146 3.5679e-06
13:28308568 T C 0.128405 4.6794e-05
13:28318671 C T 1.694221 -7.2296e-06
13:28323136 T C 0.114906 1.0287e-04
13:28326719 T C 0.302319 5.4010e-05
13:28333263 A G 0.530216 3.7216e-05
13:28337237 A G 0.422801 5.6016e-06
13:28343508 C T 0.853610 4.7165e-06
13:28344004 A G 0.042740 -2.0083e-05
13:28345952 A G 0.400367 2.3939e-07
13:28347165 C T 0.331599 2.2734e-05
13:28348786 G A 0.892829 2.0391e-05
13:28351800 G A 0.072942 2.7119e-06
13:28356322 C T 1.026972 -1.4010e-05
13:28360612 C T 0.153225 8.4712e-05
13:28363442 T G 0.954939 1.6703e-05
13:28363474 T G 1.107558 5.2018e-05
13:28366242 A C 0.101024 9.2053e-05
13:28370016 C T 0.702095 6.3161e-05
13:28371150 A G 0.570210 2.5910e-05
13:28371974 C T 0.071913 4.2373e-06
13:28372742 C T 0.121891 6.9228e-05
13:28373083 T C 0.496980 -2.3233e-05
13:28377002 T C 0.044782 8.6877e-05
13:28377932 G A 0.189922 4.6834e-05
13:28380922 A G 0.298376 -7.2216e-06
13:28381355 G A 0.803369 2.7930e-06
13:28389501 C A 0.049027 -1.2866e-04
13:28390459 T C 0.060585 -2.1010e-05
13:28392105 A G 0.467732 2.2814e-05
13:28393119 G A 0.040192 -2.0849e-05
13:28393672 G A 0.777332 4.6422e-05
13:28395297 T C 0.047849 4.5055e-05
13:28397996 G A 0.413463 -7.3955e-05
13:28402332 T C 0.448595 -2.7737e-05
13:28402550 A G 0.213308 -2.1610e-04
13:28403940 G A 0.672909 6.2996e-05
13:28407619 G A 0.068505 9.1092e-05
13:28411817 A G 0.664162 -3.8139e-06
13:28414265 G A 0.567377 9.0984e-05
13:28427020 C T 0.245207 -1.5850e-04
13:28427347 G T 0.287716 -6.2739e-05
13:28428793 C A 1.807735 -4.6642e-05
13:28428972 A G 0.229283 -4.7855e-05
13:28429704 A C 0.704659 1.9371e-05
13:28429738 C T 0.693121 -1.1426e-05
13:28432155 T A 0.093770 4.2517e-05
13:28433193 C T 0.265655 -4.0829e-05
13:28434234 G A 0.093422 1.2867e-05
13:28435150 A G 0.076184 -3.7313e-07
13:28439916 T C 0.069034 2.0188e-05
13:28439975 T C 0.207417 6.5363e-05
13:28440454 G A 1.134793 -6.1146e-05
13:28440523 T C 0.142333 -1.6722e-05
13:28443970 A G 0.631795 1.7753e-04
13:28448124 C T 0.435246 3.3874e-05
13:28451422 T C 0.048878 -3.9860e-05
13:28452230 C G 0.641740 -1.4559e-05
13:28452945 C A 1.299885 -6.7478e-05
13:28453309 A G 0.034038 7.6972e-05
13:28454325 A G 0.059761 -5.5014e-05
13:28455826 A G 0.068209 -5.0169e-05
13:28466409 A C 0.058310 2.2525e-05
13:28469952 G T 0.497295 4.1450e-05
13:28476618 C T 1.260722 2.4296e-06
13:28479388 C T 0.040403 7.6807e-05
13:28479618 G C 0.327646 -1.8968e-04
13:28491198 A G 0.437041 3.4471e-05
13:28496468 A G 0.062899 4.5134e-04
13:28500180 A G 0.483994 5.2210e-05
13:28501598 G A 0.251039 5.3118e-05
13:28503699 T C 0.067372 -8.7223e-05
13:28510174 T G 1.858751 -7.2915e-05
13:28510712 C T 0.586251 -6.7650e-05
13:28512195 G A 0.243999 4.8532e-05
13:28515629 C T 0.240072 7.1377e-05
13:28516402 G A 0.992197 -1.8225e-05
13:28517396 A C 0.279274 4.6679e-05
13:28520837 T G 0.050936 4.7004e-06
13:28531385 T C 1.582278 -1.3627e-05
13:28532969 A G 0.045606 -2.2045e-05
13:28533738 G A 0.598900 -4.8916e-05
13:28537005 A G 0.049277 -1.0045e-04
13:28537317 A G 1.626969 -3.8022e-05
13:28540727 A C 0.995621 9.9212e-06
13:28544919 G T 1.810708 -2.9318e-05
13:28545268 A G 1.116036 6.8889e-05
13:28550459 C T 0.055473 -7.0968e-05
13:28550668 A G 0.963907 -1.2558e-04
13:28561276 A G 0.351434 2.0578e-05
13:28562605 G T 0.818605 -6.8154e-05
13:28566951 A G 0.412155 5.3358e-05
13:28567172 C A 0.894464 7.8771e-05
13:28570608 A G 0.608462 -3.7568e-05
13:28572074 A G 0.036362 -3.8671e-05
13:28574765 T C 1.318204 2.3177e-05
13:28575216 C T 0.377874 -3.6782e-05
13:28580587 C T 0.060355 -2.0479e-05
13:28585589 C G 0.053545 -5.5475e-05
13:28587495 T C 0.050647 1.0797e-04
13:28589509 T C 0.823600 1.3315e-05
13:28594999 G A 1.182807 -7.6588e-06
13:28597359 T C 0.021247 6.9549e-05
13:28600200 C A 0.047878 -8.4251e-06
13:28602256 T C 0.346867 3.3951e-06
13:28602292 C T 0.153053 3.1775e-05
13:28609162 T C 0.033029 -4.2808e-05
13:28611186 C G 0.081790 -3.8142e-05
13:28615598 C T 1.439874 3.0182e-05
13:28617071 A C 0.147072 -1.4163e-05
13:28620036 C T 0.743865 1.3198e-05
13:28623048 C T 0.050643 4.2821e-05
13:28623587 T C 0.048206 2.6741e-05
13:28624294 A G 1.255233 -6.4395e-06
13:28637344 C T 1.975738 -8.0824e-06
13:28639170 T G 0.053211 -3.1358e-05
13:28639249 C T 0.363618 1.7231e-05
13:28640486 T C 0.076093 3.0731e-05
13:28642217 A G 0.024405 -8.9596e-06
13:28645757 G A 1.092137 -3.0968e-05
13:28662112 A G 0.056664 -3.7903e-05
13:28670168 A G 0.112475 -2.5942e-05
13:28670217 T C 0.341031 3.8223e-05
13:28671088 T C 0.217738 -2.3372e-05
13:28681355 T C 0.166501 -2.7817e-05
13:28691097 A G 0.418868 -7.1679e-06
13:28700268 A G 0.040277 -3.6385e-05
13:28701682 C T 0.055304 -3.3838e-05
13:28704081 G A 0.106678 2.6430e-05
13:28711874 G A 0.034437 -1.7451e-05
13:28727696 C G 0.030182 -6.2737e-05
13:28750129 T C 0.051747 -8.6678e-05
13:28755373 G C 1.252143 3.1134e-05
13:28774691 T C 0.034090 3.5080e-05
13:28794511 A G 0.028683 -4.9030e-05
13:28797424 G A 0.043039 4.5698e-05
13:28802798 G T 0.027001 -1.0716e-04
13:28810557 C T 0.067051 2.7516e-05
13:28818648 C T 0.029530 1.8192e-05
13:28818741 G A 0.040955 -5.9954e-05
13:28838107 T C 0.069719 6.6590e-05
13:28849762 A G 0.075509 8.5444e-05
13:28850567 G A 0.194148 -1.1267e-04
13:28851722 A G 1.401607 1.8342e-05
13:28855785 G A 0.040608 6.2668e-07
13:28858082 T C 0.067813 -1.5343e-04
13:28867180 T C 1.705341 -5.5079e-06
13:28869343 G A 0.023376 -3.1315e-05
13:28869587 G A 0.202201 1.9793e-05
13:28872486 T A 0.031935 -7.0107e-08
13:28873907 C T 0.341177 -5.7633e-05
13:28879839 A G 1.227612 -3.1199e-05
13:28880052 A G 0.145244 3.2470e-05
13:28881375 A G 0.246057 1.3618e-05
13:28883545 G A 0.047274 -1.2021e-04
13:28885452 T C 1.594015 1.9966e-05
13:28886927 C A 1.170499 -1.1654e-05
13:28887663 T C 0.060475 -3.8563e-05
13:28888461 A G 0.051306 5.0222e-05
13:28892985 T C 1.093591 -1.9100e-05
13:28893341 C G 0.077518 9.8913e-05
13:28893484 C T 1.728347 -1.6655e-05
13:28893642 G A 0.375696 -2.7640e-06
13:28896097 A G 0.235145 7.2264e-06
13:28896979 T C 0.057093 -5.4598e-05
13:28898253 C T 0.036096 -8.7967e-05
13:28900207 T C 0.053191 6.4719e-05
13:28900510 T C 0.141145 -6.6556e-05
13:28908385 T C 0.029053 -2.9161e-05
13:28909835 T C 1.707808 1.9404e-05
13:28916343 C T 1.343900 -1.3268e-05
13:28919330 A G 0.625106 5.7830e-05
13:28919462 C T 1.925247 3.0385e-06
13:28925435 C T 1.417582 -6.3166e-05
13:28929711 G A 0.624236 -5.5004e-05
13:28932830 G T 0.163054 -2.1860e-05
13:28941930 C A 1.506256 -1.9747e-04
13:28950807 C G 0.129736 3.4725e-05
13:28951507 T G 1.077288 -1.1203e-05
13:28953650 T C 0.054830 9.4989e-06
13:28956391 A G 0.061160 4.4230e-05
13:28958955 A C 0.921349 2.7156e-05
13:28960943 A G 0.052682 -3.1707e-05
13:28961055 C T 0.043753 -1.4093e-04
13:28961337 C T 0.071858 -2.3673e-05
13:28961652 T G 0.102416 7.6056e-06
13:28968468 A G 0.606842 1.4569e-08
13:28968900 T C 0.902653 -1.3511e-05
13:28973621 A G 0.589315 -6.8954e-06
13:28979480 G T 0.137828 -4.0055e-05
13:28980354 T C 0.082169 3.8782e-05
13:28986066 A G 0.176277 2.1363e-05
13:28989008 G A 0.069521 -6.0618e-05
13:28990428 C T 1.801389 -9.8536e-06
13:28991457 C T 1.977384 2.2370e-05
13:28995940 T C 1.492478 -1.5970e-05
13:28997702 A G 0.653818 -9.0918e-06
13:29012237 G A 0.044068 -1.6910e-05
13:29014292 G T 0.078748 3.1333e-05
13:29017178 G A 0.044379 4.4261e-05
13:29039172 C T 0.023376 -2.3691e-05
13:29042620 G A 0.122394 1.7553e-05
13:29043141 T C 0.647933 1.0399e-05
13:29045209 A C 0.037995 -2.3485e-05
13:29051331 A G 0.157007 -6.4880e-06
13:29051531 T C 0.037858 -1.9067e-05
13:29060599 G T 1.291491 -1.8728e-05
13:29062840 A G 0.052367 -1.1233e-04
13:29063085 T C 0.036378 2.4004e-05
13:29066191 C T 0.124036 9.1125e-05
13:29067865 C T 0.152508 -2.3458e-05
13:29071001 C T 1.784291 1.3763e-05
13:29072477 C T 0.028092 -8.7271e-06
13:29074688 C T 1.719664 -2.9051e-05
13:29088977 A G 0.100024 2.9402e-04
13:29089039 A T 0.049955 1.4162e-05
13:29096780 T A 1.504588 5.6749e-06
13:29097069 T C 0.124682 6.5278e-05
13:29102094 G A 0.023142 3.1103e-05
13:29108487 G A 1.204570 -7.7253e-05
13:29111960 C T 0.032948 -2.2344e-05
13:29121742 T C 0.210961 -1.8864e-04
13:29127645 C T 1.146143 -4.0670e-05
13:29129352 A G 0.103994 1.6038e-04
13:29129411 A G 0.059910 -9.9151e-05
13:29131507 G A 0.597069 1.0519e-05
13:29134381 T C 0.101602 -2.9947e-05
13:29135309 T C 0.049530 -5.4847e-05
13:29135662 T G 1.978948 8.0059e-05
13:29136668 C T 0.514601 -4.4407e-05
13:29141836 G A 0.696454 -3.5947e-05
13:29141902 A G 0.352651 -3.2903e-05
13:29143151 T C 0.953654 8.2542e-05
13:29147097 A G 0.274178 -3.9634e-06
13:29149430 C A 0.166598 -3.2374e-05
13:29150190 A G 1.038108 -1.8136e-05
13:29151651 A C 0.430601 2.9484e-05
13:29152505 A G 0.618543 -2.6962e-05
13:29152626 T C 0.038858 -6.7503e-05
13:29152749 C A 0.923215 -3.3631e-05
13:29153860 C T 1.524773 1.6733e-05
13:29154435 A T 0.768020 1.2965e-05
13:29159013 T C 0.027995 6.5592e-05
13:29159253 G T 0.028397 -6.6642e-05
13:29162663 A C 1.455207 -1.5837e-05
13:29164260 A G 0.263990 -3.1605e-05
13:29165349 T G 0.426537 -1.5742e-05
13:29166383 A G 0.034820 -3.2899e-05
13:29171890 A G 0.320661 1.5410e-05
13:29176122 T G 0.025434 3.3520e-05
13:29176564 T G 0.395037 -1.2243e-04
13:29181873 T C 0.058394 1.7237e-04
13:29187211 C T 1.978299 3.1520e-04
13:29192935 A G 0.350431 3.3134e-05
13:29194548 T C 0.084669 6.8631e-06
13:29194611 A G 0.555971 5.8733e-05
13:29194769 G T 0.049550 -4.3608e-06
13:29201398 A G 0.243100 -9.7122e-07
13:29205119 T C 0.085084 6.8989e-06
13:29206388 A C 1.548555 -1.0660e-04
13:29213954 T G 0.029819 -1.9586e-05
13:29218837 T C 1.304796 -1.0424e-06
13:29226217 T C 0.687184 5.4106e-06
13:29229869 T C 0.089557 -5.1255e-05
13:29239470 A G 0.066658 4.9380e-05
13:29239576 T C 0.033769 7.7085e-05
13:29241165 A G 0.100618 7.1754e-06
13:29241460 G C 0.325302 9.5377e-06
13:29244805 G A 0.297025 -6.3361e-05
13:29245919 T C 0.029400 -9.9571e-06
13:29251308 A G 0.065298 -5.6424e-06
13:29256214 G A 0.222496 -3.8407e-05
13:29256736 G A 0.494604 -9.7356e-06
13:29266603 T C 0.070118 7.0093e-05
13:29268913 A C 0.137097 -4.4262e-05
13:29271065 T C 0.087372 -6.8209e-05
13:29274345 T C 0.912154 -2.7246e-05
13:29274706 A G 0.030030 2.7321e-05
13:29278450 C T 1.883789 2.1854e-05
13:29287552 T C 0.083958 -2.3329e-05
13:29289043 G A 0.725241 2.2966e-05
13:29294042 C G 0.615388 5.6654e-05
13:29297759 A G 0.073351 -1.3977e-05
13:29301391 C T 0.094172 -4.5643e-05
13:29305500 C T 0.025213 4.2351e-05
13:29307137 C T 0.058683 4.2100e-06
13:29315831 T C 0.930171 -3.0867e-05
13:29324683 T C 1.375634 -4.3801e-05
13:29330469 C T 0.903601 -1.5146e-05
13:29337385 G A 0.983869 1.9569e-06
13:29339397 A G 0.034593 1.8873e-05
13:29341135 G A 0.042230 1.2669e-05
13:29362173 A G 0.664318 2.7923e-05
13:29363510 C T 0.276084 -5.3502e-05
13:29364808 A G 0.075493 3.6912e-05
13:29366468 T C 0.046538 -7.1659e-05
13:29369467 C T 1.219364 9.2634e-06
13:29376580 A G 0.033662 1.0277e-04
13:29378636 G A 0.089907 -2.6939e-05
13:29380973 T C 0.043892 4.9876e-05
13:29403178 G A 1.054824 3.1817e-05
13:29404802 G A 0.054892 6.1419e-05
13:29411957 G A 0.161898 1.6323e-05
13:29424500 T C 0.083461 1.5878e-05
13:29431338 G A 1.578302 8.0725e-05
13:29442736 A C 0.272208 1.1086e-05
13:29446035 T G 0.080157 5.2780e-05
13:29455982 T C 0.304435 -8.9716e-06
13:29462512 G A 0.761781 1.9665e-06
13:29467098 G A 1.860131 3.7393e-05
13:29491556 G T 0.084250 6.1806e-05
13:29494819 C T 0.079433 -5.1271e-06
13:29512244 T G 0.198848 -5.8741e-05
13:29514918 A G 0.117749 3.9827e-05
13:29517987 C T 0.072802 6.2094e-05
13:29518900 G C 1.913381 4.1743e-05
13:29523034 C T 1.826596 2.2113e-05
13:29524291 T C 1.910018 -8.8092e-06
13:29526944 G A 0.748759 6.9227e-05
13:29528643 A G 1.408923 -2.2938e-06
13:29529495 C T 0.031010 1.5341e-06
13:29533084 C A 1.807673 3.2525e-05
13:29537779 G C 0.524163 -4.6345e-05
13:29537971 G C 0.109411 8.0139e-05
13:29539451 T C 1.812879 1.1304e-05
13:29544686 T C 1.174339 -5.5575e-05
13:29548289 C T 0.058277 -1.0422e-05
13:29548542 G T 0.334666 -2.2656e-05
13:29548881 A G 0.040679 -5.8447e-06
13:29551760 G A 0.290547 -1.5520e-05
13:29553229 G A 1.003681 -1.9382e-04
13:29557357 C T 0.817524 -8.9888e-05
13:29558694 T C 0.517370 -6.8474e-05
13:29560146 A G 1.763764 3.5423e-05
13:29577090 G A 0.875347 -2.8805e-05
13:29579928 G A 0.030358 5.7875e-06
13:29584605 G C 0.298067 8.3778e-05
13:29585363 G A 0.985381 5.0087e-05
13:29589169 C G 0.310076 1.7243e-05
13:29589222 C T 0.063341 -3.6912e-05
13:29595875 C T 0.065074 3.1324e-06
13:29597646 G A 0.089557 -4.4708e-05
13:29599410 T C 0.035070 -5.5406e-05
13:29600415 G A 0.036275 -5.5471e-05
13:29604960 C T 0.042906 -9.0992e-06
13:29608592 G A 0.041997 1.2502e-05
13:29615466 G A 0.034966 -5.6192e-05
13:29618808 T C 0.057200 1.5974e-05
13:29625775 A G 1.245080 2.0750e-05
13:29631069 C T 0.719814 -9.6011e-06
13:29635625 G A 1.964537 6.8930e-05
13:29636660 C G 0.156367 2.5195e-05
13:29638158 T C 0.023327 4.0433e-06
13:29638300 A G 0.070446 -2.4230e-05
13:29650416 G A 0.154822 4.2875e-05
13:29655474 G T 1.216667 -3.2333e-05
13:29669523 C T 0.054834 -1.0040e-04
13:29670250 T C 0.224197 2.4186e-05
13:29670346 C T 1.477914 -5.0833e-05
13:29671384 C T 0.056447 -3.8609e-05
13:29679446 A G 0.092355 2.9059e-05
13:29685150 G A 0.120959 3.4891e-04
13:29685549 C A 0.047502 2.6784e-05
13:29692759 C T 0.450715 -3.2639e-06
13:29700602 G T 0.125955 -1.5102e-05
13:29703619 G T 0.097356 2.5775e-05
13:29704273 G A 1.667340 -5.0758e-05
13:29710620 C T 0.132826 -2.4338e-05
13:29717757 A G 1.799416 4.2790e-06
13:29721735 T C 0.038576 -1.1567e-04
13:29729540 G A 0.060280 2.6513e-05
13:29730656 G A 0.916941 -9.1233e-05
13:29730973 T C 0.120791 -3.6218e-05
13:29732994 G A 0.048738 3.0777e-05
13:29748170 A G 1.102144 -4.3493e-05
13:29748618 A G 0.066496 6.1608e-05
13:29751732 T C 0.073545 1.1489e-05
13:29759952 C T 1.452231 -1.3561e-05
13:29795003 G A 0.043698 3.0157e-05
13:29801023 A G 0.181902 -2.5980e-07
13:29805012 T G 1.610594 -4.7648e-05
13:29805728 A G 0.049456 1.7543e-05
13:29805744 C A 1.465305 -1.0599e-04
13:29817307 G A 0.062718 -1.4220e-05
13:29818018 T G 0.284935 3.3607e-06
13:29818511 C G 0.395557 7.2234e-05
13:29820351 A G 0.068615 -6.2176e-06
13:29820477 T C 0.027183 -5.5777e-06
13:29828542 T C 0.643331 2.7060e-06
13:29831521 C T 0.727107 -5.4061e-06
13:29832614 A G 0.223061 -1.2794e-05
13:29833415 T C 0.053461 -5.0660e-05
13:29836251 A G 0.465655 3.5545e-06
13:29840953 A G 0.050163 -1.1089e-05
13:29842382 G A 1.071020 4.3572e-05
13:29842524 A G 0.067531 5.0340e-05
13:29846356 C G 0.324708 -4.9010e-05
13:29851666 G A 0.218202 -2.2806e-05
13:29855423 A G 0.103231 3.5248e-06
13:29855847 T C 0.074071 -3.0754e-05
13:29858057 C G 0.032117 2.2153e-05
13:29859168 C T 0.341213 -4.7162e-06
13:29861218 A G 0.054710 3.7166e-05
13:29869134 A G 0.100349 -8.4069e-06
13:29875359 C T 0.361905 -1.3846e-05
13:29877197 G A 0.625142 6.8707e-05
13:29884554 A G 0.111498 -5.4844e-05
13:29885345 G A 0.938438 -1.6597e-05
13:29886987 A G 0.261669 -3.4550e-05
13:29889881 G T 0.562904 8.5288e-06
13:29890256 A G 0.113595 -1.6029e-05
13:29891110 G A 0.170048 3.2146e-05
13:29891513 C T 0.644944 5.1028e-05
13:29891522 C T 0.078732 5.9093e-05
13:29892812 G A 0.044499 -6.9920e-05
13:29893453 T C 0.715370 3.2476e-05
13:29893493 G A 0.056833 -1.2990e-04
13:29894779 G A 0.059560 -4.3179e-05
13:29897002 T G 0.030883 1.9400e-05
13:29898323 G A 1.759438 -1.1414e-05
13:29898768 C A 1.749227 5.2146e-06
13:29898783 T C 0.063406 8.7603e-06
13:29900007 A G 0.441292 2.8049e-05
13:29900195 A G 1.319901 -1.9662e-05
13:29902788 C A 1.761077 -3.9545e-06
13:29914107 C T 0.470417 1.0071e-05
13:29927977 T C 0.026560 3.3330e-05
13:29931110 T C 0.044704 6.2999e-05
13:29931277 G A 0.060267 3.8070e-05
13:29932478 G A 0.027897 1.1926e-05
13:29940969 A C 1.517999 -2.3460e-05
13:29947785 C T 1.816115 -2.2363e-05
13:29952576 T C 1.149324 -2.1719e-05
13:29953996 G A 1.330090 -3.5852e-05
13:29955914 G A 0.034275 -3.2676e-05
13:29955949 A G 1.346637 -7.0941e-06
13:29957686 A G 0.053792 2.7466e-05
13:29961332 G C 0.218991 3.0938e-05
13:29962516 C A 1.819546 1.8348e-05
13:29971879 T C 0.669553 4.5879e-05
13:29979631 C T 0.037761 -8.5147e-06
13:29980735 T C 0.097902 4.0457e-06
13:29987237 G A 0.414956 2.1659e-05
13:29989466 G A 0.482325 7.6045e-05
13:29996309 G C 0.052958 6.0935e-06
13:29997610 T G 0.756679 -8.6408e-06
13:29997689 C A 1.352881 -4.4422e-05
13:30005785 A G 0.085457 -3.5376e-05
13:30011245 G A 0.232763 4.7393e-05
13:30011544 C T 0.089995 6.5371e-05
13:30012885 C T 1.612616 4.0557e-05
13:30013244 G C 1.532683 1.7935e-05
13:30015007 A G 0.945945 3.2001e-05
13:30016362 T C 0.790509 1.9605e-04
13:30017150 G A 0.109132 -8.0973e-06
13:30017318 C G 0.098716 -3.0743e-05
13:30020429 G A 0.109099 -1.2942e-05
13:30023257 C T 0.854503 2.0283e-05
13:30043007 G T 0.072890 -1.2612e-05
13:30044351 A G 1.359026 2.8757e-07
13:30044430 C T 0.047433 8.4810e-07
13:30044757 T C 0.027060 3.2115e-05
13:30044770 C T 0.370016 5.4837e-06
13:30045600 G A 0.477612 4.5890e-07
13:30047509 T G 1.760451 1.3868e-05
13:30050877 C A 1.709122 9.4785e-05
13:30051688 T C 0.143602 -2.6557e-04
13:30052150 G A 1.877054 1.9499e-09
13:30054139 A G 0.100320 -6.3161e-05
13:30056562 A G 0.937299 -4.9724e-05
13:30057146 A G 0.248897 2.3047e-05
13:30057890 G T 0.027985 6.5699e-05
13:30058752 T C 0.040364 -4.1829e-05
13:30060271 G C 1.922112 -3.9580e-06
13:30060308 A G 0.182638 1.5083e-04
13:30062554 A C 0.072760 5.4224e-05
13:30064014 A C 0.637349 7.2834e-05
13:30064241 T G 0.142359 4.6496e-05
13:30065078 C A 1.917477 -3.4543e-06
13:30067464 C T 1.587929 -4.8086e-05
13:30072695 A G 0.127380 -5.2798e-05
13:30075686 C G 0.128512 2.0964e-04
13:30077088 T C 1.562297 2.3816e-06
13:30078431 C A 0.324325 -3.1629e-04
13:30079875 C G 0.243915 1.6044e-04
13:30080633 C A 0.036232 9.6213e-05
13:30081215 C T 0.074776 9.8717e-05
13:30091946 T C 0.044587 -9.8039e-07
13:30092327 C T 0.110661 1.9823e-05
13:30092683 T C 0.175618 4.2148e-04
13:30097417 A G 0.046882 -8.6027e-05
13:30098622 T C 1.674195 -6.8926e-05
13:30100679 C T 0.129668 7.7519e-05
13:30103554 G T 0.112517 2.9773e-05
13:30109844 A G 0.421133 -3.5332e-05
13:30113773 A G 0.058203 2.5030e-05
13:30120241 G A 0.047278 -1.2725e-04
13:30125816 T C 0.506266 -7.6949e-05
13:30136235 A G 0.156085 3.2733e-04
13:30137050 T C 0.038173 -1.5386e-05
13:30139463 G T 0.030192 -9.8917e-05
13:30150630 G A 0.132664 7.6156e-05
13:30157252 T C 0.297807 7.1465e-04
13:30159194 G C 0.282669 -1.8669e-05
13:30160008 G A 0.222068 3.0717e-05
13:30161846 G C 0.045369 2.1758e-05
13:30164111 A G 0.081530 1.6835e-04
13:30165465 C T 1.480722 -1.5051e-04
13:30166361 C T 0.082686 3.8386e-06
13:30167367 T C 0.100326 -7.1956e-05
13:30172048 T C 0.068823 -2.9434e-05
13:30173594 A G 0.103643 -3.4529e-05
13:30177337 C G 1.182178 5.3801e-06
13:30177868 C A 0.127292 -1.6426e-04
13:30214630 C T 0.170392 -1.7327e-04
13:30225280 T C 0.308110 1.9733e-04
13:30228486 C A 1.182103 3.8152e-05
13:30235659 C T 0.756160 7.6239e-04
13:30258155 A G 0.466729 2.6286e-05
13:30261653 A G 0.312417 -6.8552e-06
13:30261837 T C 0.922248 3.3327e-05
13:30266608 C T 0.245350 1.2704e-05
13:30272434 T G 0.041228 3.8482e-05
13:30273321 G A 0.072825 1.8687e-04
13:30277421 T C 0.027109 -3.6110e-06
13:30283825 T C 0.114338 2.8479e-04
13:30287054 A C 0.088340 -4.2005e-04
13:30294932 T C 0.023116 -2.6250e-05
13:30296621 A G 0.202684 -4.8295e-05
13:30301412 T C 0.086168 2.0386e-04
13:30303093 C T 0.909745 -6.6739e-06
13:30307575 T C 1.817212 1.3271e-04
13:30345330 C T 0.100050 4.9542e-05
13:30351266 G A 0.185680 -4.0096e-04
13:30356973 A G 0.519203 5.8937e-05
13:30357246 A G 0.031679 -2.3776e-05
13:30365012 T C 0.059949 -1.1065e-04
13:30374227 G A 0.582178 -1.7307e-05
13:30378701 C T 0.690930 -6.8697e-06
13:30380407 C T 0.255749 5.1260e-05
13:30436889 G A 0.865298 1.0081e-05
13:30444992 A G 0.201788 -9.6369e-05
13:30451184 A G 0.141544 -5.1545e-05
13:30456510 T C 0.112196 4.4270e-05
13:30458737 T G 1.334897 -4.6119e-06
13:30464251 C T 0.074185 1.8834e-06
13:30468502 A G 1.236408 -6.0092e-05
13:30471733 T C 0.041474 -3.0612e-05
13:30471991 T C 0.038284 4.5503e-06
13:30473863 A G 0.066454 1.2153e-04
13:30475332 A G 0.110177 -6.8677e-05
13:30475455 T G 0.425924 2.2364e-05
13:30481627 C G 1.721667 7.9322e-05
13:30482024 T C 0.671394 4.7307e-05
13:30483703 T C 0.079329 -5.6563e-05
13:30483853 G A 0.022438 -6.0556e-05
13:30483971 C G 0.113439 1.0570e-05
13:30484234 G C 0.232873 -3.7157e-06
13:30484929 G T 0.075980 2.3800e-05
13:30486314 A G 0.121193 5.2997e-06
13:30490623 A G 0.081481 2.7098e-05
13:30493062 C T 0.479060 -2.5613e-05
13:30493331 A C 0.126286 -1.5811e-05
13:30496856 G T 0.081040 -5.9904e-05
13:30500009 G T 1.882549 -5.4823e-06
13:30502229 C T 0.133144 -7.6434e-05
13:30502625 A G 0.023632 2.8658e-07
13:30515060 T C 0.574063 5.5009e-05
13:30515610 T C 1.138512 -5.5871e-06
13:30524144 A C 0.032152 5.6809e-05
13:30527862 T C 1.415421 -4.5321e-05
13:30532001 G T 1.683026 -4.2520e-05
13:30532476 C T 0.064720 -2.5835e-05
13:30536941 T G 0.155098 1.3806e-05
13:30538089 G A 0.220331 -2.5361e-05
13:30539722 G T 1.042364 -1.2592e-04
13:30543738 T G 0.111232 -3.8928e-05
13:30543916 G A 0.608419 5.7729e-05
13:30552122 G A 0.021114 4.1510e-05
13:30562849 A G 0.055262 -3.9033e-05
13:30563880 T G 0.046982 -5.4163e-05
13:30583376 T C 1.346244 6.7981e-05
13:30584828 C T 0.129064 -9.8379e-05
13:30585169 T C 0.265178 -3.2870e-05
13:30585884 T C 0.225291 -1.8847e-04
13:30587857 T C 0.142774 -9.7269e-05
13:30597106 T C 0.055635 -6.3735e-05
13:30600370 G A 0.127386 -1.0099e-04
13:30600833 G C 0.022892 -7.0247e-05
13:30601201 C T 0.164332 -5.7387e-05
13:30608199 T C 0.063539 -9.9424e-05
13:30610053 G T 0.096269 -4.1131e-05
13:30612935 A G 0.056324 1.3723e-04
13:30614492 A G 0.150006 -2.4281e-05
13:30614641 T C 0.348204 1.3238e-04
13:30615104 T C 1.001097 -1.1301e-05
13:30620601 A T 0.337315 -2.6611e-05
13:30620776 T C 0.080417 -6.9955e-05
13:30620778 A G 0.084841 1.8704e-05
13:30621346 C G 0.033671 -1.7339e-05
13:30622662 C T 0.262617 -4.0049e-05
13:30625724 C T 0.172541 -1.2826e-05
13:30626951 C T 0.155040 -3.6376e-05
13:30627297 A C 0.093536 -2.0824e-05
13:30637134 T G 0.114049 -1.7566e-05
13:30638615 T C 0.329986 -2.3265e-05
13:30639033 C T 0.218562 -6.1647e-05
13:30639700 C G 0.730794 -6.7578e-06
13:30642960 A G 0.490193 5.4142e-05
13:30642995 C T 0.148818 -2.6940e-05
13:30643630 C T 0.072134 3.5983e-05
13:30646520 A C 0.094987 -4.3497e-05
13:30649502 T C 0.081180 3.1287e-05
13:30653981 A C 1.786553 9.4745e-06
13:30655084 C T 0.144647 3.9695e-05
13:30656007 T C 0.182531 3.1852e-06
13:30656568 A C 0.023094 -2.6018e-05
13:30657971 T C 0.139915 3.0311e-05
13:30666126 G A 0.783599 -1.0373e-05
13:30667136 T C 0.077333 -2.5599e-05
13:30668901 C T 0.038280 -2.2343e-05
13:30672848 C T 1.139636 1.7911e-05
13:30674788 C T 0.122488 2.5866e-05
13:30675008 G A 0.304974 -7.1560e-05
13:30677163 G T 0.487061 2.1788e-05
13:30678973 T C 0.059660 1.7321e-04
13:30682781 C A 0.339856 3.6964e-05
13:30683457 C G 0.325182 -4.3531e-05
13:30684016 G A 0.032857 1.8949e-05
13:30684241 A G 0.701462 -1.7792e-05
13:30686865 A G 1.673172 1.2374e-06
13:30690023 T C 1.972366 2.6606e-05
13:30692935 T C 0.053438 -1.7436e-05
13:30693634 A G 0.301388 -2.6786e-05
13:30697926 G T 0.190402 3.3655e-05
13:30699702 A G 0.753768 -3.4901e-04
13:30700145 T G 0.127616 1.1603e-04
13:30708574 T C 0.671144 2.2362e-04
13:30709339 A G 0.048271 -8.4295e-05
13:30717620 A G 0.042107 -2.0474e-05
13:30720908 C T 0.039968 -4.2966e-05
13:30722534 C G 0.049160 -3.2377e-05
13:30724497 A G 0.060738 8.2421e-05
13:30727212 C A 0.130200 5.1303e-05
13:30727616 C T 0.025103 5.1776e-05
13:30730485 A C 0.201535 -9.6321e-06
13:30732041 G A 0.613616 -1.6584e-04
13:30734645 T C 1.235145 -2.3882e-05
13:30737203 G A 0.817443 -1.1082e-04
13:30737565 T C 0.388169 7.0786e-05
13:30739278 G A 0.031750 -8.0793e-06
13:30745614 A C 0.035437 5.7461e-06
13:30748122 C T 0.122926 -1.9480e-05
13:30750037 C T 0.421302 8.6165e-05
13:30751052 C T 1.956916 8.0363e-06
13:30751592 T C 0.054869 -6.0659e-05
13:30751675 C T 0.734861 -7.2085e-05
13:30753154 T C 0.366822 -5.2697e-05
13:30753573 T C 0.839926 4.9992e-05
13:30759711 A G 0.649001 3.2826e-05
13:30761027 G A 0.082351 2.2839e-05
13:30761173 T C 0.261919 6.9076e-05
13:30773178 C T 0.357968 -1.2173e-05
13:30775537 A C 0.220698 -1.7044e-05
13:30780588 C T 0.454769 5.8236e-06
13:30783788 C T 0.113407 3.5597e-04
13:30786777 T C 0.044873 -7.2751e-05
13:30797291 A G 0.641383 1.5009e-05
13:30797758 G A 0.390143 -3.1156e-05
13:30803186 G A 0.113605 1.3077e-04
13:30808622 T C 0.030383 9.5465e-05
13:30810711 T C 0.366062 -9.2444e-05
13:30826247 C T 0.332514 1.0864e-05
13:30830600 A T 0.654337 3.5644e-05
13:30832418 G C 0.396907 4.5009e-05
13:30839626 T C 0.145864 -2.8422e-04
13:30845845 G C 0.201039 2.1518e-05
13:30848374 C T 0.121664 -8.5930e-05
13:30854462 T G 1.212967 -5.3516e-06
13:30868128 C T 0.925487 -1.0106e-04
13:30871450 T C 0.092312 -1.9009e-05
13:30874175 G A 0.082812 8.0428e-05
13:30881457 A G 0.044850 3.8192e-05
13:30883168 T C 0.344799 6.7560e-06
13:30884562 T C 0.622717 3.8492e-05
13:30887763 T C 0.313644 3.3277e-06
13:30895462 A G 0.403703 2.3710e-05
13:30900868 T G 0.344082 2.3416e-06
13:30912750 A G 0.893536 -6.2114e-05
13:30913882 C G 0.124569 2.4592e-05
13:30918765 A G 0.044937 -7.5928e-05
13:30922081 A G 0.046164 -3.7424e-06
13:30922650 A G 0.036810 1.3836e-05
13:30926429 C G 0.413869 -2.7892e-06
13:30928034 G A 0.085435 -6.3719e-05
13:30934307 A G 0.026764 -1.7790e-05
13:30934668 C T 0.043964 5.7762e-05
13:30938737 G A 0.118272 -3.3166e-04
13:30940510 G A 1.613564 1.7041e-04
13:30942179 A G 0.027313 3.6521e-05
13:30942955 A G 0.608838 -3.2219e-05
13:30944206 T C 0.683046 -8.6678e-05
13:30946126 A G 0.973635 2.1749e-04
13:30946696 C A 0.119398 -1.5045e-05
13:30955333 A G 0.028647 -8.3213e-06
13:30959481 G A 0.956789 4.6183e-05
13:30963468 A G 0.072767 -1.0698e-04
13:30964077 C A 0.571629 -1.9359e-05
13:30964283 T C 1.897963 -5.2496e-06
13:30974376 C T 0.968922 2.9818e-05
13:30976227 T C 0.158263 2.8491e-05
13:30980265 T C 0.103718 -1.2263e-04
13:30980319 C T 1.913037 2.1725e-04
13:30981374 T A 0.182561 -7.5854e-05
13:30982367 A G 0.027956 -5.6982e-05
13:30989163 C T 0.086081 -5.3390e-05
13:30995409 T C 1.204560 7.5226e-05
13:30995903 A T 0.249890 1.7235e-05
13:30997071 C T 0.035995 2.0118e-05
13:31002937 A G 0.253104 1.2816e-04
13:31005142 C T 1.243386 8.9224e-05
13:31005212 T G 0.035833 -3.7132e-06
13:31005784 T C 0.045752 -1.9135e-04
13:31012904 T C 1.484643 2.0573e-04
13:31013903 C T 0.035031 3.7169e-06
13:31018383 A G 0.023444 -9.5714e-05
13:31019580 T C 0.550788 -9.8012e-05
13:31020087 G A 0.052266 -1.2391e-05
13:31037903 C G 0.536091 -7.8802e-05
13:31041916 T C 0.044038 -1.0436e-05
13:31043475 A C 0.961408 5.3195e-06
13:31050070 C T 1.067901 2.4761e-05
13:31051237 A G 0.244707 -1.3006e-04
13:31051614 T C 0.275996 1.3887e-06
13:31053333 G A 1.964258 6.7678e-05
13:31054166 G A 0.587290 9.3349e-06
13:31056281 C T 0.503208 5.4022e-06
13:31059084 G C 0.409724 3.4098e-05
13:31060704 A C 0.379256 4.4006e-05
13:31066713 G A 0.042068 -2.4291e-04
13:31070212 C T 1.967231 -1.8326e-05
13:31072636 C T 0.874445 4.3957e-05
13:31078796 A G 0.040721 6.3726e-05
13:31079786 C G 0.324802 1.0691e-04
13:31079837 G A 0.626005 -2.3838e-06
13:31080015 G A 0.193778 -5.1841e-06
13:31082358 G A 0.025648 1.1592e-04
13:31088208 G C 1.261312 5.3112e-04
13:31088936 G A 0.202541 1.2865e-05
13:31096808 C T 1.479381 -1.9655e-04
13:31097577 T C 0.211776 7.2037e-06
13:31097642 C T 1.690965 -3.4201e-04
13:31104008 A G 0.022370 -1.9189e-05
13:31105403 T C 0.257132 3.4234e-05
13:31112376 A G 0.199117 -2.5293e-05
13:31113379 G T 0.164709 -3.2868e-05
13:31117675 A G 0.351427 3.6063e-08
13:31121327 C T 0.052013 -2.3699e-05
13:31121700 C T 0.021042 -1.3846e-05
13:31122656 A G 0.066398 -8.2839e-05
13:31124678 A G 1.194430 -2.1682e-05
13:31127351 T C 0.057255 4.8539e-05
13:31129000 T C 1.469881 -4.3309e-05
13:31131436 T G 1.799111 3.8535e-05
13:31132712 T C 1.477609 3.7751e-05
13:31133133 T C 0.613609 4.6750e-05
13:31133924 A G 0.100755 3.0430e-05
13:31134432 A G 1.757620 -3.3897e-05
13:31134749 C T 0.027904 -1.2177e-06
13:31135463 C T 0.183609 2.1273e-05
13:31148643 G A 0.117597 5.8110e-05
13:31149315 T G 0.737594 -8.9373e-06
13:31152826 T G 0.038391 9.4979e-06
13:31155422 T C 0.181606 2.2719e-06
13:31159911 G A 0.719622 -7.8652e-06
13:31162125 T C 0.248316 -4.6302e-04
13:31172568 C T 0.089576 1.9183e-05
13:31173312 T C 0.180363 2.1344e-05
13:31174228 T C 0.065996 -1.5779e-06
13:31179698 G A 0.770425 3.3136e-05
13:31187734 C T 0.792395 3.2362e-05
13:31217720 C T 0.025674 -3.3523e-05
13:31219394 A G 0.039799 1.0277e-05
13:31221106 T C 0.071887 6.5080e-05
13:31224435 T C 0.106117 2.5900e-06
13:31231778 C G 0.041789 -7.1335e-05
13:31231806 C T 0.806673 3.8239e-05
13:31238546 G A 0.094909 4.0108e-05
13:31244780 C T 1.637878 -8.4128e-05
13:31248680 C T 0.206988 -4.8786e-05
13:31256379 A C 0.226430 -1.6189e-05
13:31259072 A G 0.458222 2.1999e-05
13:31269898 T C 1.833691 2.9440e-05
13:31271389 T C 0.031039 1.1763e-05
13:31271809 G A 0.687577 1.4706e-05
13:31275633 G T 0.070816 3.1843e-05
13:31285609 A C 0.057684 4.5781e-06
13:31287811 C T 0.085315 1.2960e-04
13:31289135 G A 0.170149 -7.6477e-05
13:31293307 T G 0.507087 -1.8447e-04
13:31294536 A G 0.123868 -3.6246e-05
13:31294886 C T 0.031977 -3.4210e-05
13:31300346 T G 0.051565 -4.7451e-05
13:31308329 G T 0.308788 -1.3342e-03
13:31309404 A G 0.107483 -1.5252e-05
13:31312689 T C 0.100037 -1.1643e-05
13:31314306 T C 0.069336 2.0701e-05
13:31317452 G A 0.164715 -1.8935e-05
13:31325643 A C 0.889031 -3.3826e-05
13:31331139 A G 0.196306 -4.2129e-06
13:31336177 G A 0.129392 1.2349e-05
13:31337640 A G 0.530778 3.6055e-06
13:31339540 C G 0.039955 7.8053e-06
13:31344712 C T 0.347575 -1.4025e-05
13:31347221 A G 0.235580 4.9723e-06
13:31351073 A G 0.076252 -5.2145e-05
13:31351870 A G 1.508308 4.8161e-05
13:31354614 A G 0.042831 -5.0050e-05
13:31359385 T C 0.075957 3.5410e-05
13:31363567 A G 0.439124 -3.8392e-05
13:31365035 G A 1.729135 -9.1293e-06
13:31368017 T G 1.329308 9.9519e-06
13:31370192 A C 0.038472 1.0438e-04
13:31371117 T C 0.062666 1.8067e-05
13:31372019 T G 1.649170 -1.3975e-05
13:31372714 A G 0.056609 -5.1124e-06
13:31373280 A G 0.082793 1.9321e-05
13:31375195 C T 0.416573 4.2588e-06
13:31378368 G C 0.427566 5.0071e-06
13:31379715 G A 0.046502 5.6311e-06
13:31385808 T C 0.732199 -1.3731e-04
13:31387497 T C 1.462107 5.8847e-05
13:31388774 A G 0.120375 -2.3363e-05
13:31390491 C T 0.536578 -3.7251e-06
13:31390512 T C 0.085084 5.0184e-05
13:31391990 A G 0.021578 -5.4347e-05
13:31397484 T C 0.142865 9.3862e-05
13:31397815 T C 0.174151 1.9218e-05
13:31398178 A G 0.059816 -6.6720e-06
13:31398898 A G 0.036359 -6.0236e-05
13:31399111 T C 0.604567 -1.7116e-05
13:31401409 A G 0.115948 -3.0640e-05
13:31404587 A G 0.028073 1.5360e-05
13:31412128 A C 0.443143 -2.9213e-05
13:31416073 C T 0.782570 1.1161e-05
13:31421642 T C 0.095935 -4.7876e-05
13:31429657 A G 0.570288 1.0593e-05
13:31432257 C T 0.037037 -4.8782e-05
13:31435076 G T 0.767244 -5.0794e-05
13:31435381 C T 0.065142 1.7397e-05
13:31443220 G A 0.053042 1.8399e-05
13:31443409 T C 0.276645 5.1909e-05
13:31444545 T G 0.035934 -7.2695e-05
13:31445135 A G 0.020935 4.7772e-06
13:31445890 A G 0.439897 4.0805e-05
13:31449906 C T 0.226761 8.7882e-06
13:31450179 G A 0.048063 -7.7162e-05
13:31451688 A G 0.258047 3.5841e-05
13:31452017 G A 1.495613 -7.0644e-05
13:31456253 T C 0.530963 -2.8534e-05
13:31457093 G A 0.474720 5.0163e-06
13:31460818 A C 0.231033 -3.8781e-05
13:31461264 G A 0.032815 4.0112e-05
13:31468384 C A 1.507327 -1.5590e-05
13:31475216 A G 0.053769 -3.7284e-05
13:31484356 C T 0.325893 3.8264e-05
13:31484608 T G 0.511936 8.4608e-05
13:31492155 T G 0.511836 -2.5475e-05
13:31495339 T C 0.030951 1.0467e-04
13:31511836 T C 0.333040 1.1527e-07
13:31512404 G A 0.666960 -2.8203e-05
13:31513900 C T 0.040504 -3.3278e-05
13:31515131 A G 0.459099 -5.6926e-05
13:31524625 T C 0.450588 -3.9163e-06
13:31525135 C G 0.045032 2.3941e-05
13:31526485 G A 0.084714 4.6972e-05
13:31528045 A G 0.128256 -1.3697e-05
13:31531009 A G 0.756711 -1.1809e-05
13:31534945 C T 0.033246 3.7821e-05
13:31534962 T C 0.957370 2.7895e-05
13:31535013 G T 0.025327 -3.0065e-05
13:31535437 T G 0.654704 1.0950e-05
13:31535891 A G 0.282546 -1.9839e-05
13:31543522 T C 0.148318 -2.2781e-05
13:31543716 T C 0.101394 2.6092e-05
13:31545761 G T 0.103423 -1.0251e-04
13:31559522 A G 0.453250 -1.3906e-04
13:31561762 A G 0.058985 5.7802e-05
13:31564430 C A 0.784469 6.2680e-06
13:31564729 G C 1.642010 -3.9429e-05
13:31565230 A C 1.774047 3.0803e-04
13:31565687 G T 1.819510 -3.7675e-05
13:31570169 C T 0.369558 1.7216e-04
13:31573041 T C 0.462218 -3.5748e-05
13:31573640 A G 0.122287 5.6461e-05
13:31573931 T C 0.761122 2.9501e-06
13:31574383 G C 0.079459 -3.5050e-06
13:31574849 T A 0.061890 6.4681e-06
13:31578082 G A 0.776686 2.2523e-05
13:31579587 G A 0.117996 -5.2887e-05
13:31580006 A G 0.034746 1.7411e-04
13:31595379 T C 1.065743 -5.1641e-06
13:31596503 T C 1.436434 -1.9080e-04
13:31599458 A G 0.053594 3.8356e-05
13:31601829 A G 0.105292 9.1983e-05
13:31603927 A G 0.164599 7.8713e-05
13:31607078 A G 0.690264 -1.1519e-05
13:31607814 A C 0.038381 -6.5174e-06
13:31609151 C T 0.163206 1.5158e-04
13:31615363 G A 0.077025 1.0356e-05
13:31617546 G T 1.939486 4.1267e-05
13:31620004 A G 0.046453 -9.6958e-05
13:31624744 G A 0.397705 -3.2236e-06
13:31630127 C T 0.176764 3.5279e-06
13:31631135 A G 0.104682 5.3629e-05
13:31631787 T C 0.070968 -2.7343e-05
13:31631862 A G 0.031808 -3.6474e-05
13:31633280 C T 0.121093 -2.7961e-05
13:31635793 A G 0.699946 -2.4357e-05
13:31637563 G A 0.578153 5.0536e-05
13:31639909 C T 0.126354 -7.3691e-05
13:31641248 T C 1.146689 -3.3066e-05
13:31643373 C T 0.063380 -5.6733e-05
13:31653095 G A 1.944306 -3.5037e-05
13:31653131 A C 0.068992 4.7819e-05
13:31656187 T G 0.297405 -3.3159e-05
13:31657667 G A 0.348045 3.3260e-05
13:31660307 T C 0.107619 -6.4293e-06
13:31660856 C T 0.039267 -2.2263e-04
13:31661376 T C 0.034723 7.6856e-05
13:31665066 G A 0.152550 2.6638e-05
13:31671810 C T 0.068664 -2.5360e-05
13:31673091 C T 0.484364 -5.6330e-05
13:31675936 T C 0.045687 -1.9684e-05
13:31678276 A G 0.216320 1.5136e-04
13:31680424 T C 0.891809 -8.8966e-06
13:31682196 T C 1.330791 2.6732e-05
13:31682547 T C 0.077129 -3.9256e-05
13:31682739 T C 0.433224 3.3913e-05
13:31686885 G A 0.055691 -3.0924e-05
13:31687723 G A 0.190029 -2.5121e-05
13:31689896 C T 0.028576 -1.3039e-04
13:31690051 G C 0.066392 3.4719e-05
13:31691151 C T 0.029900 2.2200e-06
13:31694787 A C 1.136578 1.7698e-05
13:31696511 T C 0.069891 -1.5803e-05
13:31696931 G A 1.602649 -8.5450e-05
13:31699488 T G 0.152047 -1.6765e-04
13:31699884 G A 0.786595 3.1366e-05
13:31700395 A C 0.098161 -4.1334e-06
13:31707943 C T 0.045518 -8.6174e-05
13:31721220 T C 1.404804 7.7224e-05
13:31728639 T C 0.458826 7.5631e-05
13:31729776 G T 0.031299 -4.8154e-05
13:31734601 C T 0.092705 -6.8503e-05
13:31735400 A G 0.943229 4.1117e-06
13:31737476 C G 0.156874 -2.2166e-05
13:31740629 T C 0.140057 5.6585e-06
13:31748618 A C 0.400977 -1.2691e-04
13:31749363 G A 0.065155 -3.6981e-06
13:31758312 T C 0.059939 2.6884e-05
13:31765139 A C 0.244587 4.3779e-05
13:31765762 A G 0.083280 -5.7897e-05
13:31770943 A G 0.066048 -1.4054e-05
13:31773034 G T 0.769834 -5.1278e-06
13:31773625 G T 0.579156 1.7418e-04
13:31777566 A G 0.040040 2.6196e-05
13:31800339 C T 0.051656 -5.5029e-05
13:31804176 T C 0.205940 4.9937e-05
13:31806884 A G 1.430565 4.1721e-05
13:31813371 A G 0.052020 -3.3477e-05
13:31814318 C T 0.403645 -1.7902e-04
13:31839274 A G 0.594268 3.5811e-04
13:31843598 G A 1.532297 5.4562e-05
13:31848535 A G 1.870809 1.9661e-05
13:31848657 T C 0.048823 1.0155e-05
13:31849850 T C 1.411483 6.5628e-05
13:31851355 C T 0.036051 -4.6503e-05
13:31851685 G A 0.032649 -1.5320e-05
13:31863009 G A 0.039627 -6.3173e-06
13:31871801 C A 0.074240 -2.7356e-05
13:31872758 A C 0.235856 3.0663e-05
13:31885907 G A 0.456489 -6.9614e-05
13:31891743 A G 0.051374 9.9011e-05
13:31891746 A G 1.524750 6.4532e-05
13:31901779 C T 0.028725 5.1327e-06
13:31903841 G A 0.444538 -1.3386e-05
13:31907742 A G 0.146328 2.4709e-05
13:31908856 A G 0.073039 -9.0211e-05
13:31921922 A G 0.046895 -5.4531e-05
13:31927128 A G 1.460189 6.9063e-05
13:31928921 C T 0.182733 3.6297e-05
13:31931568 T G 0.034175 -1.4253e-05
13:31938849 T C 0.047083 7.2664e-05
13:31940539 C T 0.055424 3.2431e-05
13:31941210 G A 1.519220 9.6972e-05
13:31944545 T C 0.061517 1.6276e-05
13:31949809 T C 0.124247 1.7438e-04
13:31950204 C G 1.123290 -3.3369e-05
13:31950599 G T 1.295422 -3.1165e-06
13:31952503 A G 0.111891 -2.2171e-06
13:31955581 C T 1.204366 -3.7808e-05
13:31958827 C T 0.105458 3.3935e-06
13:31968565 C T 0.118434 -1.5434e-05
13:31973382 C T 0.210617 -9.7062e-05
13:31973480 G A 1.495818 -5.4073e-05
13:31977034 T C 0.098992 -1.0106e-05
13:31981675 C T 1.066291 -7.0275e-05
13:31982917 T C 0.301443 -7.2005e-05
13:31985820 C T 0.853730 -2.2121e-05
13:31989435 C A 1.051773 -1.0288e-05
13:31990519 G A 0.276097 -4.3472e-05
13:31990598 C A 0.861854 1.6685e-05
13:31990805 C T 0.130074 3.0603e-05
13:31994364 A G 0.088447 4.0648e-05
13:31996473 G A 1.299239 6.2002e-05
13:31996614 C A 0.057213 -1.1485e-04
13:31998190 G A 1.100180 1.9666e-05
13:32000616 G C 1.942359 1.2840e-04
13:32001922 C A 0.028728 1.3560e-05
13:32006234 C G 1.736857 3.9802e-05
13:32006432 T G 0.050183 -4.1910e-05
13:32006889 A G 0.700933 -3.8127e-05
13:32007012 G A 0.063990 2.3293e-05
13:32010016 A G 0.041968 -8.8399e-05
13:32010670 A G 0.090732 -5.6415e-06
13:32011166 G A 0.360785 -1.1141e-04
13:32012078 T C 0.115429 -1.7039e-04
13:32015286 G A 0.272030 -4.5890e-05
13:32016690 A G 0.068427 4.6032e-05
13:32017667 C T 0.080777 9.3391e-05
13:32045350 G A 0.652847 -1.8455e-04
13:32056341 A G 0.027608 1.8254e-05
13:32061285 T C 1.624019 2.9712e-05
13:32074965 G A 0.065791 -4.0707e-05
13:32076690 C T 0.873825 1.7454e-07
13:32079558 G A 0.368834 -8.1931e-06
13:32080093 A G 0.164810 -3.8334e-05
13:32085723 G A 0.087681 -1.5821e-05
13:32086908 C G 0.305555 1.1454e-04
13:32087599 G A 1.039403 -7.6513e-05
13:32089925 C T 0.685922 -2.3847e-04
13:32093390 A C 0.034317 -4.7294e-05
13:32099006 C T 0.331223 4.0904e-05
13:32111637 G A 0.201938 5.5904e-05
13:32114398 C T 0.747059 -1.0674e-04
13:32165289 T G 0.049663 -3.3402e-05
13:32167710 T C 0.037979 3.7145e-05
13:32171217 T G 0.195225 -5.0714e-05
13:32173100 T C 0.035713 -1.1493e-04
13:32173198 G A 0.074036 4.0714e-06
13:32188280 A G 0.220393 -2.0388e-05
13:32188724 T C 0.155741 -1.3297e-05
13:32191857 T G 0.151106 -2.7502e-06
13:32195106 G A 0.124533 1.4754e-04
13:32213124 G T 0.413807 -2.1033e-04
13:32216907 T G 0.977130 6.5593e-04
13:32225060 G A 1.390305 7.5549e-05
13:32231846 G A 1.604888 1.0261e-05
13:32249677 T C 0.056479 -7.9366e-05
13:32256732 A G 0.548373 -1.2073e-04
13:32267929 C T 0.071371 -4.2204e-05
13:32279238 G T 0.464853 -9.1653e-05
13:32284493 G A 0.021204 -6.3823e-05
13:32286427 G C 1.629874 6.2061e-05
13:32290220 T C 0.076493 -5.7309e-07
13:32291163 G A 0.128980 8.3203e-04
13:32305368 T C 1.524637 4.2535e-05
13:32307881 C T 1.134838 -2.0935e-06
13:32309917 A G 0.075503 -5.3916e-05
13:32318373 C T 0.349408 6.7543e-05
13:32319365 G C 0.041588 9.9014e-05
13:32319880 A G 1.226235 2.1654e-05
13:32320051 T C 0.048332 -6.0029e-05
13:32329323 C A 0.032243 2.1984e-05
13:32331594 A G 0.036463 -1.0647e-04
13:32344989 A G 0.804232 9.0285e-06
13:32345208 A G 0.274815 3.9129e-05
13:32353792 A G 0.177033 3.0120e-05
13:32362209 T G 1.181603 1.1662e-06
13:32364713 C T 0.032873 -3.4625e-05
13:32365235 A G 0.091063 1.4457e-04
13:32365715 C T 0.035492 2.2061e-05
13:32371361 G A 0.263613 6.8948e-05
13:32373115 C T 0.153359 -2.3841e-05
13:32378214 T C 0.257528 4.8698e-05
13:32380626 C T 0.047492 3.0748e-05
13:32388998 T C 0.111939 2.5470e-05
13:32413137 A G 0.466853 -7.1460e-06
13:32413550 T C 0.098522 8.9852e-06
13:32426467 A G 0.031412 -2.9527e-05
13:32428208 A G 0.042558 9.9699e-05
13:32428601 G T 0.129249 1.8730e-05
13:32443042 T C 0.755371 -1.1154e-05
13:32454522 C T 0.313160 5.5135e-06
13:32460561 C A 0.161340 6.5839e-05
13:32470260 T C 0.055249 2.9813e-05
13:32472367 G A 0.061689 2.5578e-04
13:32487823 G C 0.109012 -7.4758e-05
13:32489511 A G 0.934812 7.7332e-06
13:32498527 T C 0.049086 1.6508e-05
13:32504006 T C 0.025242 3.7536e-05
13:32505476 T A 0.722605 2.0893e-05
13:32509816 G A 0.037196 -3.7137e-05
13:32516037 A C 1.874941 -1.8548e-05
13:32525244 T G 0.391480 -4.5942e-06
13:32525678 G A 1.418257 2.2378e-05
13:32527540 C A 1.875233 -1.7807e-05
13:32528958 T C 0.209906 -5.3266e-05
13:32530166 A G 0.211260 1.9085e-05
13:32542527 A G 1.895195 9.6182e-06
13:32545856 A G 0.584336 4.4285e-05
13:32546255 T C 0.682182 -4.5861e-05
13:32547251 G A 0.631299 7.1806e-06
13:32552124 C G 0.035583 4.0727e-05
13:32553168 G A 0.117853 -4.5092e-05
13:32553799 C A 0.035362 5.3590e-05
13:32554286 G T 0.237625 1.8397e-05
13:32554539 G C 0.027047 3.3004e-05
13:32560173 A G 1.895753 1.4358e-04
13:32560332 A G 1.852286 1.7773e-05
13:32561254 T C 0.580026 1.0606e-04
13:32569815 A G 1.240361 -7.2809e-05
13:32570165 G A 0.029867 -7.9932e-05
13:32570543 G A 0.054652 -3.0740e-05
13:32571088 C A 1.837427 3.9739e-06
13:32581314 C T 0.077739 3.3796e-05
13:32590152 A G 0.029682 -5.9991e-05
13:32596651 T C 0.020948 8.8663e-06
13:32600074 A G 0.063987 3.0660e-05
13:32610696 G A 0.023486 4.2710e-05
13:32616969 G A 1.285003 -3.5631e-05
13:32638174 A C 1.149126 3.5376e-05
13:32646535 A G 0.064470 -5.5138e-05
13:32654379 T G 0.135192 4.1576e-05
13:32656200 C T 0.333618 -5.0370e-05
13:32658443 G A 0.079128 -9.1522e-06
13:32660137 G T 1.372840 -3.8854e-05
13:32661926 A G 0.037784 -2.7698e-05
13:32672605 T C 0.037547 -2.1034e-05
13:32676504 G T 1.025654 1.3912e-05
13:32683696 T C 0.133689 -4.5185e-05
13:32686310 G A 0.022334 5.2327e-05
13:32686956 T C 0.067917 3.1637e-06
13:32700872 C T 0.188471 -5.4052e-05
13:32702406 T C 0.093448 8.9101e-10
13:32705349 G A 1.395618 -4.1736e-05
13:32707691 G A 0.492536 3.6929e-05
13:32719131 C A 1.580279 5.8471e-05
13:32731896 A G 1.303449 -3.2693e-05
13:32736438 G A 0.456892 9.8621e-06
13:32746560 C A 0.193911 -3.4120e-05
13:32768797 A G 1.006514 -6.7333e-05
13:32772454 G A 1.541125 -1.3816e-04
13:32773204 T C 0.383940 -7.9933e-06
13:32775048 G A 0.036064 -6.4031e-06
13:32776028 A C 0.089177 9.9476e-06
13:32785086 A G 0.849287 -2.5263e-05
13:32791053 T G 0.211733 -1.3948e-04
13:32791504 A G 0.433217 -2.6136e-05
13:32795380 A G 0.216501 1.9345e-06
13:32795455 G A 0.104305 1.1793e-04
13:32797076 T C 0.205605 -1.1753e-05
13:32799236 G A 0.210033 7.7276e-05
13:32800145 C A 0.087450 -6.4187e-05
13:32811607 A G 0.649128 -2.5342e-06
13:32814563 G A 0.129733 1.7727e-04
13:32817819 T A 1.263347 4.1786e-05
13:32820039 A G 0.472510 -1.0954e-05
13:32821976 C T 0.621831 -2.1227e-05
13:32824153 A C 0.146679 8.1173e-05
13:32826186 A G 0.675233 -5.3362e-06
13:32828885 G A 0.028851 -1.0260e-05
13:32829815 T C 0.094922 3.4266e-05
13:32830706 A G 0.050150 1.3848e-04
13:32832854 C T 1.159214 -1.6944e-05
13:32836223 G A 0.489599 -3.8451e-05
13:32838161 G C 0.042302 1.7926e-05
13:32856197 A G 0.038667 9.4612e-05
13:32856389 G A 0.197945 -8.1068e-05
13:32857681 T C 0.605310 2.1264e-05
13:32859674 C A 0.617534 -2.4762e-05
13:32864835 C T 0.077372 8.7535e-04
13:32866537 G T 0.070624 2.6364e-05
13:32871600 T C 0.081585 -5.5640e-06
13:32873110 T C 0.344345 -8.2932e-05
13:32876514 C T 0.344144 1.1625e-06
13:32878769 A G 0.085019 -1.6507e-05
13:32884771 C T 0.784034 2.7574e-05
13:32888424 C T 0.093406 4.9156e-05
13:32890572 A G 0.533991 1.2004e-04
13:32893724 A G 0.047677 4.9351e-05
13:32899468 T G 0.125708 -3.5920e-05
13:32906729 C A 0.566796 -2.9424e-05
13:32914236 T C 0.068459 1.6625e-04
13:32921944 G A 0.624574 2.1221e-04
13:32924192 G A 0.222801 5.0421e-05
13:32927894 T C 0.623960 4.4803e-06
13:32928404 C T 0.558523 6.2945e-07
13:32934911 A G 0.430510 5.3630e-05
13:32952485 G A 0.083309 1.6114e-04
13:32953388 C T 1.049462 5.1022e-05
13:32959538 A G 0.048738 -1.9977e-05
13:32959789 C T 0.428309 -8.6842e-05
13:32965795 T A 0.025775 5.8385e-05
13:32975487 C T 0.217027 -3.1672e-05
13:32975676 T C 0.030874 -3.4358e-05
13:32982687 T G 0.051286 1.3886e-05
13:32983087 T C 0.032149 3.9898e-05
13:32983250 A G 0.831948 1.3098e-06
13:32986005 T C 0.069787 1.6739e-05
13:32986219 G A 0.674987 6.5635e-05
13:32989571 C T 0.028566 -7.3074e-05
13:32989794 C T 0.778766 -2.0555e-05
13:32990878 G A 0.363401 -7.8245e-05
13:32996074 A G 0.035992 2.7144e-05
13:33008783 A G 0.056440 -2.4009e-05
13:33011872 T C 1.281381 7.7855e-05
13:33016660 T C 0.040335 2.0017e-04
13:33017043 C T 0.362508 -1.2267e-04
13:33017158 T G 0.040007 1.8510e-04
13:33046871 T C 0.051013 -6.2942e-05
13:33052872 C T 0.030270 -1.9134e-05
13:33069449 T C 0.124095 4.4396e-05
13:33070506 A G 0.861517 -7.3237e-05
13:33078742 C T 1.497454 2.0798e-05
13:33080900 C T 0.128564 4.1006e-05
13:33100353 G A 1.633973 7.7664e-05
13:33120622 G C 0.086649 -3.1212e-05
13:33125206 A G 0.731378 -1.0069e-04
13:33147548 G T 0.740616 -1.2540e-04
13:33170934 G A 0.215002 -1.6185e-04
13:33175434 A C 0.073234 5.9132e-05
13:33197560 G A 0.127948 4.7455e-05
13:33216115 C T 0.174557 1.7669e-04
13:33217696 C T 1.942998 2.5355e-05
13:33226425 A T 0.067606 1.9796e-05
13:33240013 A G 0.884071 -6.2622e-05
13:33247763 C T 0.033048 1.0005e-06
13:33249574 C G 0.046541 -6.0567e-05
13:33256987 T C 1.292449 -1.9255e-04
13:33287351 T C 0.030906 1.0865e-04
13:33293268 C A 0.904529 -6.2249e-05
13:33306627 G A 0.084675 -5.3307e-05
13:33321907 A G 1.964290 -3.9223e-06
13:33334525 C T 0.044658 -1.4781e-04
13:33339178 A G 0.054311 -1.7837e-05
13:33370859 G A 0.079365 -8.0945e-05
13:33379376 T C 0.027157 2.7426e-05
13:33380905 T C 0.901969 -8.1806e-05
13:33387246 G A 0.165650 2.5702e-05
13:33393342 A G 0.065269 1.8317e-04
13:33401101 T C 0.129642 8.6546e-05
13:33405543 A G 0.050760 7.2223e-06
13:33420871 C A 0.023782 -1.0843e-06
13:33427276 A C 0.039270 -5.4759e-05
13:33431045 G A 0.495461 5.0020e-05
13:33444265 T C 0.092893 -3.1813e-05
13:33451677 A G 0.021698 -1.4642e-05
13:33454581 T C 0.037936 6.7102e-06
13:33459221 A C 0.232649 -6.4527e-05
13:33466777 C T 0.049053 8.1090e-05
13:33473277 A G 0.059095 5.3621e-06
13:33481294 A C 0.167747 2.7440e-04
13:33483761 A G 0.135325 3.1573e-05
13:33485381 A G 0.612308 1.4362e-04
13:33498938 C A 0.463175 3.7391e-05
13:33501557 T C 0.990234 3.2749e-05
13:33503380 T G 0.025090 -7.9065e-05
13:33509030 T G 0.252503 1.4830e-04
13:33509625 G A 0.187215 5.1618e-05
13:33509766 G T 0.239478 3.2605e-05
13:33510891 G T 0.034973 5.6050e-05
13:33513262 T C 0.088606 8.6850e-05
13:33514742 G C 0.051565 -1.8019e-05
13:33514833 C A 0.048696 -2.2025e-05
13:33521234 T G 0.093669 -1.2585e-04
13:33526179 T C 0.037988 -9.8161e-05
13:33526573 A C 1.821373 1.1725e-04
13:33527748 C T 1.888648 -2.2473e-05
13:33530851 T C 0.099515 -6.5128e-05
13:33532196 A G 1.806592 3.3408e-05
13:33535619 G C 0.127104 -4.0195e-05
13:33535677 T C 0.098275 1.5611e-04
13:33536084 A C 0.124092 1.8492e-05
13:33536386 T C 0.153544 1.0994e-05
13:33536809 C A 0.048297 -9.1366e-05
13:33543287 A C 1.773297 1.9385e-05
13:33545590 A G 1.773060 3.3105e-05
13:33546279 C A 0.070806 1.2297e-04
13:33552638 G A 0.315834 -2.2263e-05
13:33552841 C A 1.778893 1.1236e-04
13:33553517 A G 0.785485 3.9992e-05
13:33553549 C A 0.547289 -7.3909e-06
13:33553627 C T 0.971723 -1.6630e-05
13:33554587 A G 1.665924 -3.4337e-05
13:33555320 C T 1.955575 8.3955e-05
13:33555786 C T 1.965378 6.0644e-05
13:33556973 T C 0.024415 2.3110e-05
13:33557832 C A 0.048715 -4.1580e-05
13:33561584 T C 1.394589 -2.1249e-05
13:33561674 C T 0.190305 -5.1688e-05
13:33561892 G A 0.136607 -5.9484e-05
13:33565929 G A 0.101511 1.1227e-04
13:33566165 G A 0.393242 2.5281e-05
13:33572636 A G 0.023149 -5.3961e-05
13:33573054 C A 0.434743 -2.8192e-05
13:33575692 A G 1.158740 -2.6471e-06
13:33582646 C G 0.401934 -7.3793e-05
13:33585338 T C 0.198569 4.0872e-04
13:33591464 T G 0.056570 4.2699e-05
13:33598987 G A 1.698350 -1.1176e-04
13:33604454 G A 0.787767 -6.8291e-05
13:33610151 G T 1.698161 -1.1267e-04
13:33620549 T G 0.031909 -2.1095e-04
13:33624553 T C 1.390383 -2.1161e-04
13:33625215 T C 0.021912 -9.5885e-05
13:33628193 C G 0.318382 3.0440e-05
13:33647443 A G 0.024028 -2.5493e-05
13:33647628 A G 0.152589 3.8725e-05
13:33651505 A G 0.901261 1.5157e-05
13:33660734 G A 0.167163 -7.5946e-05
13:33660999 G A 0.149551 -3.3515e-06
13:33663057 G A 0.424174 -5.1922e-05
13:33663691 G T 0.069105 1.6391e-05
13:33666284 T C 0.740982 -3.1869e-05
13:33667289 C T 0.449644 -4.1077e-04
13:33671152 C T 0.051231 -8.4729e-05
13:33682899 A G 0.037719 1.4195e-06
13:33689151 T C 0.055382 -8.8559e-06
13:33689306 C T 0.420572 2.4290e-05
13:33693837 T C 0.451741 1.6338e-05
13:33699008 T C 0.162946 -3.9563e-05
13:33703656 C T 1.277437 -2.2423e-05
13:33703666 G C 0.054905 -1.6680e-05
13:33704065 C T 0.451698 1.0607e-05
13:33709421 T G 0.826985 -3.7189e-05
13:33715272 G A 1.564180 -7.0458e-05
13:33718719 T C 0.071991 9.5975e-06
13:33719842 C T 0.235457 -3.0833e-05
13:33722569 C A 1.933988 -2.9761e-05
13:33723857 G A 0.988539 -2.9455e-05
13:33725821 C T 0.768247 -1.6287e-05
13:33728832 A G 0.196959 5.7974e-06
13:33729712 T C 0.021247 -1.4429e-05
13:33733305 T G 0.061546 7.1248e-06
13:33739427 G T 0.244707 -1.7750e-05
13:33739629 A G 1.177335 -4.6607e-05
13:33740218 A G 0.089774 -2.2958e-05
13:33743207 T C 0.084902 -7.7240e-05
13:33744719 C T 0.203759 3.1883e-05
13:33749052 T C 0.124036 -2.0755e-04
13:33755260 T C 0.784612 2.3874e-05
13:33760737 C T 1.496542 -4.6246e-05
13:33761410 C T 0.399380 -1.9520e-05
13:33765267 T C 0.100745 -5.7383e-05
13:33768347 T C 0.744472 -3.2076e-05
13:33769496 T C 0.103786 -3.7375e-05
13:33775502 G T 0.971561 -4.3464e-05
13:33776390 C T 0.790535 -3.1811e-05
13:33777135 T C 0.032802 -4.7765e-05
13:33777263 A G 0.024204 3.2894e-06
13:33777482 A C 0.180594 -2.2597e-05
13:33781381 G T 0.646606 -2.8325e-06
13:33783123 T C 0.051916 3.6775e-05
13:33784666 G A 0.112313 2.9216e-07
13:33787562 C G 0.118175 -3.2711e-05
13:33787693 A G 0.040802 1.0113e-05
13:33787778 T C 0.078242 -5.8677e-05
13:33789145 T C 0.402350 7.3984e-05
13:33802213 T C 0.153222 -4.3351e-06
13:33804044 A G 0.028939 1.4220e-05
13:33817647 T C 0.498762 3.2545e-06
13:33818017 T C 1.437462 -2.2177e-05
13:33820222 T C 0.145520 1.2856e-05
13:33825213 G A 0.040023 8.8366e-06
13:33836866 A G 0.379273 -6.6413e-05
13:33845304 A G 1.257268 1.0087e-04
13:33868873 C G 0.779854 4.6324e-05
13:33874978 T C 0.090258 1.7291e-05
13:33877262 A C 0.034869 2.5613e-05
13:33881938 G A 0.141615 4.8766e-05
13:33893849 A G 0.468612 -5.5270e-06
13:33900753 A G 0.071257 1.4885e-05
13:33902972 A G 0.082559 -1.2580e-04
13:33905087 C T 0.055554 -2.1693e-05
13:33907011 A G 0.327707 2.5288e-04
13:33907664 A G 1.556582 5.1845e-05
13:33909145 A G 0.044814 -3.4958e-05
13:33919574 T G 0.038540 5.3302e-05
13:33925631 A G 0.285026 2.2497e-05
13:33931379 G A 0.146861 4.3497e-05
13:33940515 C T 1.257722 -2.1297e-05
13:33943296 G T 0.039066 2.4252e-05
13:33945279 T G 0.293685 1.3553e-05
13:33946639 C A 0.154073 1.7726e-05
13:33946778 A G 0.338350 3.2135e-05
13:33948833 C G 0.395505 2.7689e-05
13:33948941 G A 0.136422 5.5689e-05
13:33951078 C T 0.408345 1.6721e-08
13:33958626 A G 0.052565 2.2663e-05
13:33965069 A G 0.159373 -7.1192e-05
13:33967070 A G 0.026398 3.1882e-05
13:33973109 C A 0.172460 1.1693e-04
13:33981532 T G 0.027651 -1.2928e-05
13:34000147 G T 0.113858 -9.3018e-05
13:34001634 A G 0.026813 6.0976e-05
13:34004017 T C 0.730703 4.3315e-05
13:34005964 G T 0.150428 -3.0950e-06
13:34035429 T C 1.960548 5.4510e-05
13:34035854 G A 0.032983 1.6048e-05
13:34037715 T C 0.032587 2.2413e-05
13:34043679 A G 0.063467 1.6881e-04
13:34050210 T C 0.064006 1.6212e-05
13:34053662 A G 0.802356 2.2944e-06
13:34058951 C A 0.145199 3.2982e-05
13:34060462 C T 0.138895 3.8025e-05
13:34061186 T C 0.029355 5.1252e-05
13:34062738 A G 0.070459 -9.4915e-05
13:34071206 T C 0.271536 -2.9711e-05
13:34074942 C T 0.034600 1.5586e-04
13:34094687 G T 0.178033 1.4635e-04
13:34097650 T C 0.966131 4.5625e-05
13:34098232 C A 0.784138 6.6535e-05
13:34104405 C T 0.217751 -1.5831e-05
13:34147941 A G 0.080154 3.5948e-05
13:34149479 G A 0.342167 8.2636e-06
13:34150019 A G 0.115610 -3.3614e-06
13:34157288 C A 0.809234 1.3152e-05
13:34175761 C T 0.136617 1.5468e-07
13:34179948 C T 0.092783 2.6357e-05
13:34180707 T G 0.040140 2.6115e-05
13:34188509 G T 0.087837 4.5969e-05
13:34191131 A G 0.043500 -2.5146e-04
13:34199255 T C 0.110326 8.8157e-07
13:34203925 C T 0.026109 3.7022e-05
13:34210378 T C 0.066093 4.5405e-06
13:34210389 T G 0.022344 2.2344e-05
13:34216530 C T 0.787770 1.7833e-05
13:34218411 A C 0.031698 1.1392e-04
13:34225546 C T 1.480826 8.6350e-06
13:34230069 G A 0.073627 -8.4398e-06
13:34232662 A C 0.047576 -6.0238e-05
13:34236442 A C 0.105182 1.0869e-05
13:34250373 A G 0.073214 -5.4570e-06
13:34253845 G A 0.032889 3.2287e-05
13:34257051 T G 0.123378 -1.4490e-05
13:34259589 C G 0.152898 7.6420e-05
13:34259949 G A 1.084902 5.7304e-05
13:34261423 C T 0.071790 -4.3101e-05
13:34270719 T C 0.389062 -1.8257e-05
13:34292063 G A 0.122219 4.3769e-05
13:34302817 T C 1.064295 -1.5224e-05
13:34312605 G A 1.303254 -1.9120e-05
13:34318186 A G 0.084036 -1.0896e-04
13:34318946 C A 1.285503 -1.5007e-05
13:34319208 A G 0.066979 -3.1846e-06
13:34325330 A C 0.052620 -3.3449e-05
13:34327438 C G 0.105026 -9.2658e-05
13:34329208 T C 0.050218 -1.2625e-05
13:34336208 C T 0.086597 2.1014e-05
13:34340820 C A 0.126231 7.2817e-05
13:34347278 G A 0.025125 -6.8929e-05
13:34357878 G A 1.410847 -4.0266e-05
13:34365196 A G 1.287528 -2.3837e-05
13:34373894 A G 0.022120 -2.4053e-05
13:34377267 A G 0.974748 -3.7639e-05
13:34379152 A C 0.038988 -2.2389e-05
13:34380647 C T 0.307873 1.1631e-07
13:34382302 C A 1.952963 -6.7125e-05
13:34398779 C T 0.170655 8.9830e-05
13:34405201 A G 0.037982 8.7219e-05
13:34407417 T G 0.170165 9.0583e-05
13:34411437 A G 0.063844 -9.4099e-05
13:34441318 A G 1.871131 -5.2702e-05
13:34453158 G A 0.059151 5.5596e-05
13:34459489 A G 0.062270 4.2779e-05
13:34462642 G C 0.023012 -2.3344e-05
13:34465685 G A 0.157685 -9.1425e-07
13:34477566 A G 0.087467 -1.0585e-04
13:34478851 A G 0.102212 1.2641e-04
13:34479210 G C 0.045398 5.1750e-08
13:34482894 C T 0.067930 8.0581e-05
13:34484282 G A 0.060504 1.9064e-05
13:34488098 G A 0.083448 -4.0041e-05
13:34490572 G A 0.181937 9.0307e-05
13:34494323 C T 0.050929 -3.1577e-05
13:34495174 G A 1.614418 -1.0372e-04
13:34496241 T C 0.026531 -3.7143e-05
13:34498150 G A 0.662296 -3.6168e-05
13:34501764 A G 0.023538 7.8979e-05
13:34505150 A G 0.231941 -1.1401e-04
13:34508659 T C 0.036726 -1.6200e-05
13:34510643 A G 1.123225 -8.0533e-07
13:34535399 T C 0.191061 5.0184e-06
13:34547252 T G 0.041244 -1.2591e-06
13:34566194 G T 0.955994 1.3955e-05
13:34578005 A C 0.034999 8.5407e-05
13:34587501 G A 1.023275 -1.0222e-05
13:34597895 T C 0.033227 1.9034e-06
13:34614173 T C 0.048745 -3.0698e-05
13:34615502 T C 0.068586 -7.5942e-05
13:34618722 T G 0.696188 4.5817e-05
13:34634709 T C 0.074591 -3.9348e-05
13:34635023 A G 0.265980 -8.4821e-05
13:34640522 G T 0.878210 2.8074e-06
13:34648498 A G 0.108888 3.7080e-05
13:34652435 G A 0.140963 -5.2910e-05
13:34654918 G A 0.592863 3.5013e-05
13:34674572 T C 0.034642 1.2036e-04
13:34683262 T C 0.685824 -5.4039e-05
13:34685255 T C 0.022113 -2.7141e-05
13:34686484 A C 0.092984 1.1811e-05
13:34686649 G T 0.066934 8.6558e-06
13:34688433 A G 1.575855 4.2865e-05
13:34690520 T G 0.060718 2.6478e-04
13:34695235 G A 0.039351 2.9713e-05
13:34698894 G C 0.561927 -2.8801e-05
13:34703891 T C 0.110278 -1.6502e-05
13:34705845 A G 0.210870 7.8298e-05
13:34706277 A G 0.470248 2.1185e-05
13:34710835 G A 0.340178 1.5869e-05
13:34714897 T C 0.075597 -2.7967e-05
13:34716520 G A 0.580753 -3.2033e-05
13:34717196 C T 0.472792 4.9325e-05
13:34717442 G A 0.057742 -7.8288e-05
13:34719409 A G 0.072419 4.7629e-05
13:34722193 T C 0.032156 -2.2931e-05
13:34722390 A C 0.346082 -9.8773e-06
13:34726791 G A 1.024486 -3.7681e-05
13:34728313 A C 0.378993 -1.0505e-05
13:34731033 C T 0.521394 -1.1909e-04
13:34731970 C T 0.542661 9.7185e-06
13:34735602 T C 0.294974 -3.1869e-04
13:34739770 A G 0.133361 7.4028e-05
13:34742043 G A 0.062474 -1.0500e-04
13:34742471 C T 0.088083 5.9966e-05
13:34750122 T C 0.105182 -6.2660e-05
13:34759829 A C 0.458907 -6.9451e-06
13:34764840 G A 0.384553 -1.5090e-04
13:34802142 A G 0.294315 5.1557e-06
13:34804647 T C 0.499070 -6.7275e-05
13:34814354 G A 0.026586 2.8013e-05
13:34824612 A G 0.558266 -1.5196e-04
13:34826872 T G 0.610344 2.6226e-05
13:34828797 G A 0.910654 2.3509e-05
13:34829647 C T 0.024619 -8.8265e-06
13:34831788 C A 0.099917 5.7323e-05
13:34832447 T C 0.048780 1.4435e-05
13:34834731 C T 0.100148 3.6569e-05
13:34838271 C T 0.050082 2.6149e-05
13:34842840 A G 0.753813 -1.4940e-05
13:34863770 A T 0.037722 -9.6080e-05
13:34868779 G A 0.021493 -1.9940e-06
13:34869365 C T 0.094666 -8.5497e-06
13:34886323 A G 0.032944 4.6013e-05
13:34909911 T C 0.045535 3.7456e-05
13:34910580 T C 0.035278 5.0793e-05
13:34910650 C T 0.765488 -5.2296e-07
13:34911740 G A 0.364654 3.3901e-05
13:34916440 G A 1.590815 -2.2098e-05
13:34924203 C A 0.088593 -2.5645e-05
13:34924613 G A 0.058959 9.1643e-05
13:34933534 G T 1.510304 -1.1088e-05
13:34943051 G A 0.118811 -4.5256e-05
13:34953759 G A 0.250400 -1.0403e-05
13:34959846 C T 0.867223 -5.3444e-05
13:34963574 C A 0.490839 4.5022e-05
13:34971416 T C 0.046986 -1.1369e-05
13:34979734 T C 0.029111 -5.4435e-06
13:34985979 C G 0.044499 1.9454e-05
13:34989795 A G 0.637248 1.0384e-05
13:34997387 A G 0.175907 -5.4720e-05
13:34998961 C T 0.026868 -7.5602e-05
13:35002280 T G 0.188578 1.6261e-05
13:35002783 C T 0.043954 4.7980e-05
13:35004512 G A 0.046356 1.3003e-05
13:35012417 C T 0.330051 4.0226e-05
13:35020381 T C 0.673604 2.3520e-05
13:35023589 T C 0.130979 -1.8323e-05
13:35024168 T C 0.617430 -7.9857e-06
13:35025074 A C 0.058047 7.0945e-06
13:35026464 G A 0.031974 1.7901e-05
13:35027469 C G 0.596543 -5.9523e-05
13:35040313 G A 0.057833 6.2971e-06
13:35045291 T C 0.077304 -9.9942e-05
13:35045552 T C 0.119233 4.2687e-05
13:35045950 G A 1.267788 1.8870e-05
13:35049302 T C 0.031763 1.5846e-05
13:35051259 G T 0.249238 1.6407e-05
13:35060540 A T 0.056966 7.4223e-06
13:35072635 T G 0.031834 1.0498e-05
13:35078238 G A 0.488177 -7.8901e-05
13:35078669 G A 0.062124 6.9519e-06
13:35081101 A C 0.583064 -3.7726e-05
13:35081459 A G 1.251650 2.0133e-05
13:35091361 T G 0.119216 -1.4280e-05
13:35100141 G A 0.046956 3.1889e-05
13:35102297 T C 0.180889 -1.1882e-05
13:35105543 C G 0.179062 -2.5924e-05
13:35105599 A G 0.874308 2.0508e-05
13:35106975 G T 0.147120 7.5071e-06
13:35107569 A C 0.209241 -2.2547e-05
13:35108328 G C 0.027401 6.0106e-05
13:35108591 C T 1.856126 -4.4592e-06
13:35108830 G A 1.007929 3.2910e-05
13:35116510 T C 0.691251 -7.1821e-06
13:35121119 A G 1.392187 1.5774e-05
13:35126337 G A 1.210594 5.4385e-05
13:35126376 A G 0.816346 1.6681e-05
13:35127602 C T 0.485483 6.9875e-05
13:35130536 A G 0.551599 -3.3630e-05
13:35131165 A C 0.043678 4.5171e-05
13:35135179 G A 0.620812 2.5479e-04
13:35135191 A G 1.045476 -1.8420e-04
13:35136291 T C 1.948578 3.9362e-05
13:35142022 A C 0.715513 8.9714e-06
13:35142537 T C 1.880397 1.6140e-05
13:35142736 G C 0.063360 -3.6399e-05
13:35149746 C T 1.979594 3.4413e-06
13:35150049 A C 0.369305 -3.9154e-05
13:35152951 G A 0.810597 -5.6162e-06
13:35154458 G A 0.054892 6.9606e-05
13:35156955 A G 0.676580 1.7282e-05
13:35159050 A G 0.057612 -6.9973e-05
13:35160978 G A 0.020669 -1.1710e-05
13:35163691 C T 0.044350 -9.2780e-06
13:35173900 T C 0.057807 -3.3052e-05
13:35180876 A C 0.112731 3.6484e-05
13:35182392 T A 0.062705 -5.0375e-05
13:35196649 T C 0.170103 -8.4289e-06
13:35197789 G A 0.357507 3.0703e-06
13:35219778 G A 0.321430 7.7906e-05
13:35220255 A T 0.070206 -4.9741e-05
13:35222172 G A 0.060121 1.9977e-05
13:35229109 C T 0.487444 1.7213e-05
13:35235169 C T 1.930833 4.8212e-05
13:35245455 C T 0.065123 1.1624e-05
13:35246093 T C 0.072984 -2.2747e-05
13:35246505 G T 0.044068 -5.3396e-05
13:35252882 C T 0.621390 3.7465e-05
13:35254011 G C 0.105880 3.7307e-05
13:35255793 T C 0.051779 -1.2196e-05
13:35255882 C G 0.035651 -1.9073e-05
13:35257945 C T 0.042850 -4.2125e-05
13:35268730 T G 1.967403 4.5623e-05
13:35269651 T C 0.540869 4.2284e-06
13:35271877 C A 0.614476 1.4741e-05
13:35272464 T C 0.207709 6.3629e-06
13:35273545 G T 0.037803 -7.9153e-07
13:35277961 T G 0.062503 5.1203e-07
13:35278088 G T 0.252607 5.6927e-05
13:35280735 T C 0.447284 -4.2730e-06
13:35288704 A G 0.251539 -4.3445e-04
13:35293969 C T 0.522310 -7.9492e-06
13:35308550 A G 0.172625 7.6561e-05
13:35313209 A G 0.117977 1.9952e-04
13:35314248 A G 0.039166 -4.0033e-05
13:35322924 C G 0.418793 1.4629e-04
13:35323482 C T 1.756796 -4.0161e-06
13:35323740 A C 0.050011 1.4232e-04
13:35324035 G A 0.042464 5.2916e-05
13:35324036 C T 0.361875 -2.2589e-05
13:35324368 A C 0.060848 3.0145e-05
13:35325404 G A 0.044064 -6.3664e-05
13:35331033 C T 1.068300 1.4168e-06
13:35334224 A G 1.390610 1.2732e-05
13:35343070 A G 0.024989 9.4145e-05
13:35346514 T C 0.038362 -1.5209e-05
13:35351512 C T 0.048255 -8.4608e-05
13:35361806 T C 1.298934 -1.0183e-05
13:35363531 T C 0.040143 -1.0393e-05
13:35368201 T C 0.833350 -1.4435e-05
13:35391268 T C 0.045126 -1.8360e-05
13:35398174 A G 0.830020 -4.7592e-06
13:35403983 C T 0.093731 -1.6824e-06
13:35413661 A G 0.032915 1.8736e-05
13:35415926 A C 1.458609 -2.3771e-05
13:35418957 G A 0.050020 2.6827e-05
13:35419687 G A 1.651241 -7.8108e-05
13:35423040 T C 1.590104 -1.1367e-04
13:35426699 T G 0.041753 4.3445e-06
13:35427126 T C 0.430786 -5.0203e-05
13:35428018 G A 0.728464 6.6153e-05
13:35430320 G A 1.252831 3.7638e-05
13:35431376 C T 1.058245 1.0937e-05
13:35431473 C T 0.071397 2.3271e-05
13:35431725 A G 0.064678 1.9966e-05
13:35433113 C T 0.193161 -3.4379e-05
13:35434797 C T 0.169613 4.3020e-05
13:35435072 A G 0.157623 6.1642e-05
13:35438988 A C 0.032419 -2.1092e-06
13:35446802 A G 0.157176 7.7222e-05
13:35448436 A C 0.140807 2.1628e-05
13:35453035 C A 0.034162 6.5748e-05
13:35461752 C T 0.065055 -2.4495e-05
13:35470112 A C 0.445278 -2.6308e-06
13:35476852 C G 0.041942 1.6619e-05
13:35487372 T C 0.147438 -4.2796e-05
13:35489094 A G 1.586946 -2.8398e-05
13:35505307 G A 0.056362 2.4922e-05
13:35506619 T C 0.090787 -1.6549e-04
13:35521393 A G 0.059611 -1.0844e-04
13:35525949 C A 0.767802 -1.1422e-05
13:35531390 T C 0.058209 5.4221e-05
13:35533582 A G 0.134783 -9.6384e-06
13:35567260 A G 0.085071 -1.2364e-05
13:35599975 A G 0.058414 -2.4196e-06
13:35605286 A G 0.748328 -1.2748e-05
13:35619385 G A 0.330658 7.9488e-06
13:35633633 T G 0.053918 1.3316e-05
13:35648451 C T 0.062341 -6.6464e-05
13:35651639 A G 0.173755 5.4728e-05
13:35652305 A G 0.038735 1.7397e-04
13:35660423 A G 0.042315 3.9420e-05
13:35688599 G A 0.035784 -4.3030e-05
13:35705408 C T 0.066600 5.6060e-05
13:35712487 A C 0.057018 2.4984e-05
13:35740880 A G 0.039173 1.4788e-04
13:35747681 G A 0.038897 1.7825e-04
13:35748755 T G 0.303776 -7.4134e-05
13:35750080 G A 0.059134 1.9415e-05
13:35776594 C T 0.138019 1.0405e-06
13:35786929 C T 0.519668 -4.0321e-06
13:35790490 A G 0.125435 7.9156e-06
13:35808410 C G 0.049585 3.9705e-06
13:35808438 C A 0.060751 4.7894e-05
13:35813116 A G 0.077879 -1.4516e-05
13:35827160 A G 0.052792 1.1425e-05
13:35852860 T C 0.120589 -1.6052e-05
13:35857276 C T 0.068777 1.0444e-04
13:35863554 G A 0.161625 5.4329e-05
13:35864388 T C 0.146874 -1.0262e-04
13:35865772 T C 0.089333 -1.1567e-05
13:35869015 A C 0.168597 1.5264e-05
13:35888000 A G 0.038400 6.7755e-05
13:35898489 T C 0.115724 1.7059e-04
13:35937521 G A 0.403888 -4.2975e-06
13:35938774 G T 0.063808 1.1133e-05
13:35942573 A G 0.317970 2.9303e-05
13:35947184 T A 0.417423 1.2402e-05
13:35959106 C T 0.026047 -1.8641e-06
13:35960493 G T 0.022392 1.8147e-05
13:35963197 A G 0.280917 -1.2270e-04
13:35963393 G A 0.039991 -5.0621e-05
13:35966203 A G 1.896629 1.7921e-05
13:35986377 T C 0.090910 2.5542e-05
13:36006652 C T 0.034210 -1.8763e-05
13:36009566 A G 0.441757 -3.8293e-05
13:36013481 G T 0.133001 4.0334e-05
13:36022567 T C 0.092098 2.1558e-05
13:36022787 G A 0.846638 -1.0316e-05
13:36024993 A C 0.360924 2.3709e-06
13:36042839 G T 0.239170 6.9944e-05
13:36043978 A G 0.511573 -8.7425e-06
13:36054972 T C 0.755871 6.5862e-05
13:36065665 G A 0.030315 5.2983e-05
13:36067465 T C 0.072221 -1.9501e-04
13:36080145 T C 0.055230 -3.4993e-07
13:36081790 T C 1.193038 -3.1031e-05
13:36084704 A C 1.708749 -1.8710e-05
13:36086555 G A 0.094046 2.6351e-05
13:36105400 C T 0.523235 -1.9142e-05
13:36108184 C T 0.767370 3.6588e-05
13:36110070 G T 0.072919 1.9382e-05
13:36112768 A G 0.189312 -2.3635e-05
13:36122982 C A 0.039845 -7.0392e-05
13:36125908 A G 1.921742 -6.3004e-05
13:36126316 G T 0.069852 -2.4365e-06
13:36128397 C T 0.912180 -8.0263e-05
13:36139473 A G 1.007861 3.4745e-05
13:36139835 T C 0.161561 -1.4530e-04
13:36140770 C T 0.130807 -7.5092e-07
13:36151274 A G 0.230130 -2.8920e-05
13:36163730 G A 0.130599 -1.5244e-05
13:36172928 G A 1.159155 -5.2876e-05
13:36173485 G T 0.459245 9.4150e-05
13:36173915 G A 0.043379 -3.0068e-06
13:36202269 G A 0.219640 6.9412e-06
13:36203391 T C 0.066603 5.2789e-05
13:36222450 G T 0.200893 -1.0171e-04
13:36225250 T C 0.306130 -1.4055e-06
13:36231204 T C 0.875503 -2.9473e-05
13:36231455 C T 0.121920 1.5070e-04
13:36231674 A G 0.070047 -1.7586e-05
13:36242931 G A 0.289112 1.3782e-04
13:36246436 C T 0.855580 -3.2552e-05
13:36250111 C G 0.267288 -1.1568e-04
13:36251166 A G 0.052928 -1.5399e-04
13:36255723 T C 0.532287 2.3386e-05
13:36257871 A G 0.040345 -3.4578e-05
13:36262527 T C 0.110268 -5.7336e-06
13:36269354 G T 0.395618 -2.0541e-05
13:36271631 A G 0.100242 2.4042e-05
13:36271870 T G 1.183284 -4.1174e-05
13:36272949 G A 0.024158 -2.6441e-06
13:36273862 A G 0.064805 1.1478e-05
13:36278753 A C 1.460238 2.9735e-06
13:36279212 A G 1.520262 -2.0786e-07
13:36279658 T C 0.058060 -4.1086e-06
13:36280980 T C 0.489894 4.6100e-06
13:36281725 T C 0.069764 1.9807e-04
13:36281898 G C 0.410377 -3.3554e-06
13:36282611 T C 0.037466 -1.3388e-05
13:36285485 A G 0.639783 4.5362e-05
13:36288832 C T 0.042672 -4.5072e-06
13:36289328 A G 0.054600 4.1475e-05
13:36289651 T C 0.076249 8.1286e-06
13:36289677 A C 0.251692 -1.2349e-04
13:36290330 T C 0.268664 5.8994e-05
13:36294066 A G 0.025859 -7.0057e-05
13:36295373 C A 0.043165 -3.3921e-05
13:36295757 A G 0.021776 6.5641e-05
13:36296343 A G 0.123871 1.3171e-04
13:36297517 G T 0.114815 2.3408e-05
13:36300318 T G 0.318905 -1.2846e-04
13:36302282 G T 0.108888 -5.2700e-05
13:36303712 T C 0.387231 6.2675e-05
13:36308330 C G 0.203762 -1.8602e-05
13:36309052 A G 1.246547 1.8801e-05
13:36311163 T C 0.098820 4.6708e-05
13:36319802 G T 0.345608 -1.1327e-05
13:36335151 G A 0.311553 1.1396e-05
13:36346962 C T 0.035028 -7.7696e-05
13:36347975 C T 0.066629 -2.2724e-05
13:36351766 C A 0.035879 -1.0075e-04
13:36352224 G A 0.393577 -2.9129e-05
13:36352830 A G 0.025901 6.5984e-06
13:36353985 G A 0.072916 -3.9338e-06
13:36367082 C T 0.716708 -1.3114e-05
13:36367802 G C 0.038550 3.1608e-05
13:36368395 G T 0.094536 -1.6365e-04
13:36368920 C T 0.558785 -9.4976e-06
13:36370405 C T 0.020977 -2.9794e-05
13:36381778 C T 0.253081 2.4684e-05
13:36382600 G A 0.158464 -1.0777e-04
13:36384946 G C 0.045603 -3.5323e-05
13:36385031 T G 0.408832 -2.7649e-05
13:36386255 A G 0.055791 -2.4891e-05
13:36394764 A G 0.181687 -1.2900e-05
13:36397435 A G 0.290128 3.2621e-06
13:36399518 G A 1.508337 6.9762e-05
13:36401729 T C 0.023765 6.6096e-05
13:36401838 G A 0.130392 -3.8864e-05
13:36402067 G A 1.169578 1.9041e-05
13:36402426 G A 0.931969 1.3646e-05
13:36403724 C G 0.047278 -9.7692e-05
13:36403835 A G 0.399487 -4.3598e-05
13:36408524 C T 0.689154 -3.8742e-05
13:36410580 T C 0.446807 -1.4128e-04
13:36417709 C T 0.054856 -1.2491e-05
13:36417964 C A 0.060877 8.8163e-05
13:36422528 A G 0.029562 5.0790e-05
13:36423167 G T 1.847261 -6.4865e-05
13:36428595 T C 0.832704 -4.8420e-05
13:36431698 C T 1.012490 3.5195e-04
13:36432371 T C 0.654746 7.8445e-04
13:36435568 T C 0.308103 -2.0601e-05
13:36438192 T C 0.208491 -1.1594e-04
13:36440941 T A 0.049134 -8.8116e-06
13:36444633 C A 0.504559 9.3299e-05
13:36450937 T C 0.410786 -2.3776e-05
13:36451620 C A 0.038517 -1.7282e-07
13:36451930 C T 0.124309 1.4498e-05
13:36452141 C T 0.402132 4.8787e-06
13:36455409 A G 0.118334 5.2930e-05
13:36456942 T C 0.929528 3.7162e-05
13:36459883 T G 0.065519 -2.3502e-06
13:36460083 G A 0.250153 2.5393e-05
13:36461153 T C 0.326766 5.5495e-05
13:36461168 C T 0.228258 4.1266e-05
13:36461484 C T 0.057116 2.7388e-05
13:36461822 G T 0.375728 -4.5284e-06
13:36462805 C T 1.777692 -6.5442e-05
13:36466378 C T 0.130580 -4.0486e-05
13:36467044 C T 0.302848 -8.5644e-05
13:36470871 A G 0.799607 -8.6163e-08
13:36473366 G A 0.349967 1.1466e-05
13:36476290 C T 0.041270 -2.9585e-05
13:36476447 G A 0.467804 3.0304e-05
13:36477625 C T 0.045781 3.5634e-05
13:36480514 C T 0.137363 9.0778e-06
13:36481040 T C 0.033097 -1.9358e-05
13:36485898 T G 0.047988 6.4640e-05
13:36486305 C T 1.483250 -4.7394e-05
13:36487286 T C 0.347656 -1.0075e-05
13:36487394 C T 0.088888 -1.0317e-05
13:36488904 C T 0.112193 8.1746e-05
13:36492816 T C 1.966426 -4.6663e-05
13:36493474 A G 1.389227 6.2604e-06
13:36496849 C T 0.051182 -3.2407e-05
13:36499480 C A 0.311582 -2.0697e-05
13:36500080 A C 0.143099 -1.7489e-05
13:36502690 A G 1.315208 5.1222e-06
13:36511731 T G 0.062429 -3.4261e-05
13:36515114 T C 0.035671 8.8759e-05
13:36516021 T C 0.276204 1.8980e-05
13:36516214 G A 0.076178 -1.0118e-06
13:36519394 A C 0.418157 1.4470e-05
13:36521888 T G 1.746062 -1.5115e-07
13:36531548 C T 0.386251 1.6317e-06
13:36553385 C A 0.215193 -5.2543e-05
13:36555495 A G 0.068245 -2.6584e-05
13:36560020 A G 0.377685 -7.7121e-06
13:36564562 C A 0.901232 4.0611e-05
13:36570430 T C 0.035002 3.2976e-05
13:36572509 G A 0.065759 1.0246e-04
13:36573759 A G 0.099067 1.9212e-05
13:36578286 A G 0.027589 7.7763e-05
13:36579021 A C 0.069849 -4.0289e-05
13:36581020 A G 0.361518 1.5559e-05
13:36581177 T C 0.363076 -1.0366e-05
13:36582061 G T 0.187368 1.9275e-05
13:36607493 T G 0.101917 -4.5377e-05
13:36615408 T G 0.755017 -1.2765e-05
13:36622934 T C 0.038475 1.3308e-05
13:36642163 G C 0.074217 -8.4185e-06
13:36643998 G T 0.034918 -6.0916e-05
13:36646988 A G 0.063633 2.2739e-05
13:36648004 T G 0.408439 8.2789e-05
13:36649606 A G 0.020474 1.5854e-04
13:36652617 C T 0.469190 -5.0426e-05
13:36663302 G T 0.387040 -2.4498e-05
13:36666268 G A 0.081666 2.0278e-05
13:36667485 T C 1.066486 2.3076e-05
13:36681044 T C 0.076132 1.9351e-05
13:36682888 T C 1.070641 1.2052e-05
13:36685922 G A 0.073808 -1.3888e-05
13:36707106 C T 0.112225 2.4071e-05
13:36712926 T C 0.603836 -1.2742e-05
13:36714069 C T 0.866431 -2.5662e-05
13:36715022 G A 0.263020 -2.4928e-05
13:36734337 C T 0.205790 -1.2808e-05
13:36736953 C T 0.295269 -4.1860e-05
13:36737579 C T 0.086912 2.1541e-05
13:36741137 C T 0.069404 -7.0224e-05
13:36744153 A G 0.025544 6.4265e-05
13:36744463 G A 0.229111 6.0076e-05
13:36744720 T C 0.043009 4.1420e-05
13:36744910 T C 0.432711 4.1637e-05
13:36763345 A G 1.541687 1.2545e-06
13:36770598 C A 0.104370 -3.3348e-05
13:36771017 T C 0.454574 -1.4541e-06
13:36775465 C T 0.222970 6.5031e-05
13:36776428 G A 0.355533 6.4538e-06
13:36782790 G A 0.031682 -3.6685e-05
13:36785135 C T 0.051254 -2.4082e-05
13:36786386 T C 0.042162 -4.5390e-05
13:36791370 G C 1.651909 -3.3676e-05
13:36825152 C A 0.035164 3.7202e-05
13:36828237 C T 0.976939 -2.0531e-05
13:36834846 G A 0.029994 2.3118e-05
13:36838074 A C 0.538603 7.7977e-05
13:36841426 G A 0.031169 2.5221e-05
13:36868351 A C 0.044175 -3.8643e-05
13:36869575 C T 0.557072 -1.0921e-05
13:36871144 G A 0.035483 1.3861e-04
13:36898619 A G 0.550655 -2.9436e-05
13:36927322 T C 0.030987 -9.2299e-05
13:36928455 C T 0.864253 -4.4074e-05
13:36932762 A G 0.212607 5.7557e-07
13:36933654 G T 0.042415 -5.5837e-05
13:36939688 T C 0.934981 -1.2783e-05
13:36940740 C T 0.459858 -6.4605e-05
13:36940929 T C 0.021185 3.6521e-05
13:36949516 A G 0.041422 -1.0335e-04
13:36952085 G A 0.376494 1.4725e-05
13:36952383 C T 0.035031 1.5813e-05
13:36964017 A G 0.105442 5.1029e-06
13:36972607 C A 0.792616 -2.8510e-05
13:36981774 T C 0.518820 -1.6709e-05
13:36996075 A G 0.042299 1.6311e-05
13:37002538 C A 0.088859 -6.5238e-05
13:37007370 C G 0.040877 -3.7540e-05
13:37010405 G A 0.518463 -7.9274e-06
13:37017724 C T 0.044499 -4.4708e-05
13:37021804 T C 0.243318 2.1896e-05
13:37025341 T C 1.335984 -1.9790e-05
13:37025757 T C 0.046684 -1.0286e-04
13:37029009 C A 0.107606 -2.9188e-05
13:37033415 G A 0.429543 6.5850e-05
13:37050889 T A 0.083938 8.0936e-05
13:37055511 G T 1.433376 -8.7810e-05
13:37058604 C T 0.051108 2.5522e-05
13:37068104 T G 1.142044 -5.4426e-04
13:37070827 A C 0.281702 6.0598e-05
13:37081060 A G 0.117860 -9.7816e-05
13:37083802 G A 0.360253 -6.1439e-05
13:37085051 G T 0.250124 4.5416e-05
13:37085673 T C 0.076463 -3.0448e-05
13:37087120 A G 0.030543 2.5138e-05
13:37090049 T C 0.105344 -6.2749e-06
13:37096286 A C 0.393914 1.9611e-05
13:37104066 T C 0.572346 -1.0609e-04
13:37104309 G A 0.072724 -7.3184e-06
13:37105728 A G 0.034162 -5.8271e-05
13:37111261 C A 0.237381 4.7561e-05
13:37116246 A G 0.068563 1.0861e-06
13:37117194 T C 0.060696 6.2502e-06
13:37118081 A G 0.074824 -9.4371e-06
13:37120111 C T 0.071605 -8.5059e-06
13:37123191 A G 0.051286 -1.3989e-05
13:37125163 T A 0.117860 2.2137e-05
13:37129895 A G 0.828712 1.6866e-04
13:37130549 T C 0.032763 1.3770e-04
13:37138559 T C 0.055392 6.6315e-05
13:37139326 A G 1.849465 -1.3873e-04
13:37147931 C T 0.417647 -2.0707e-04
13:37150089 G C 0.049296 -6.3603e-06
13:37156868 G A 0.318165 -9.6143e-05
13:37165055 G A 0.069972 4.6943e-05
13:37174560 C T 1.699245 -1.7478e-05
13:37176238 C T 0.025859 1.1106e-05
13:37183796 C T 0.145991 3.8984e-04
13:37186431 G A 0.168601 9.7347e-06
13:37187203 G T 0.298651 1.6256e-05
13:37198674 T C 0.072588 1.7866e-05
13:37199361 C T 1.517032 -1.1619e-05
13:37204783 T C 1.095600 1.1581e-04
13:37214077 G A 0.316396 9.9307e-05
13:37215566 C T 0.357526 -1.5746e-05
13:37215706 G C 1.892290 -1.1597e-05
13:37221311 G T 0.042357 -9.2642e-06
13:37224781 C T 0.772612 2.7310e-05
13:37227227 C T 0.189390 -2.3207e-05
13:37227612 C T 0.046489 -1.1459e-05
13:37228136 C T 0.063558 8.2563e-05
13:37230629 A G 0.314507 -1.0934e-05
13:37233297 A G 0.084467 1.6986e-05
13:37237426 C T 0.514465 -9.8967e-05
13:37240257 A G 1.704948 8.6178e-05
13:37243896 T C 0.359152 1.2343e-04
13:37246675 T C 1.956260 3.2015e-05
13:37247425 C A 0.558143 -2.7326e-05
13:37247610 G C 0.037232 4.2275e-05
13:37247719 G C 0.049770 -3.1936e-06
13:37250266 A G 0.118707 5.7523e-05
13:37251254 G A 0.983161 1.6112e-05
13:37251413 G C 0.596621 1.6909e-05
13:37257010 G A 0.296821 -3.7768e-05
13:37257743 G A 0.324825 -1.3637e-05
13:37257809 G A 1.736468 1.6582e-05
13:37266476 G A 0.041822 -8.7449e-05
13:37266899 A G 0.056768 -3.9617e-05
13:37269043 A T 0.037735 2.3639e-05
13:37272398 A G 1.194180 -8.7376e-06
13:37272607 C T 0.080102 4.4655e-05
13:37273210 G A 0.023675 -5.0621e-05
13:37274241 T C 1.798890 -2.6876e-06
13:37275132 G T 0.069261 -6.8541e-05
13:37278624 T A 0.081462 -2.0501e-05
13:37283837 T C 0.034765 -7.0861e-05
13:37288313 C T 0.055100 6.5643e-05
13:37288314 G A 1.151794 -8.1802e-05
13:37293677 C T 0.844528 7.5868e-05
13:37295845 T G 0.042136 -1.4937e-06
13:37303638 T C 0.063617 -6.3340e-05
13:37308915 A G 0.276577 4.5141e-06
13:37311442 G A 0.072358 5.9411e-06
13:37315031 A G 0.452438 5.9241e-06
13:37315560 A G 0.069440 5.2736e-05
13:37317121 A G 0.036408 -2.2111e-05
13:37329006 A G 0.047206 7.1057e-06
13:37330830 A G 0.133530 1.2200e-06
13:37330948 A G 0.079631 7.3237e-06
13:37332213 C T 0.180967 9.1702e-05
13:37333087 G T 0.212840 5.8386e-05
13:37339677 G A 0.133131 1.6036e-05
13:37340240 C T 0.231409 1.0633e-04
13:37347329 T C 0.036288 -9.1131e-06
13:37347945 A G 0.135575 1.0810e-05
13:37347977 T C 0.561781 -1.1827e-05
13:37351576 G C 0.051861 -6.9820e-07
13:37356919 A G 0.338120 1.1849e-05
13:37359035 T C 0.102673 1.1673e-04
13:37363686 C T 0.371671 -1.6962e-05
13:37377469 A T 0.438754 -7.3474e-05
13:37379675 G A 0.192493 7.8770e-05
13:37383097 G A 0.687152 -3.0969e-05
13:37385033 C T 0.021451 3.0781e-05
13:37386100 A G 0.942489 5.8976e-05
13:37386998 T C 1.347889 -8.2344e-06
13:37393904 C T 0.033451 -1.5243e-04
13:37397462 C T 0.033730 -1.6704e-04
13:37404133 A G 0.316805 -1.0807e-05
13:37404660 G A 1.864873 2.5771e-05
13:37405624 T C 1.833723 7.5513e-05
13:37411191 T G 0.073961 2.8750e-05
13:37419908 G A 0.041890 1.8132e-05
13:37430403 A G 0.030698 -1.1808e-04
13:37432485 C A 0.130252 6.5868e-07
13:37438997 C A 0.321375 3.6690e-05
13:37440069 T C 0.027423 -8.2629e-05
13:37443289 T C 0.121943 -5.0014e-05
13:37444368 T C 0.057154 3.8607e-05
13:37447258 C T 0.090349 -3.1372e-05
13:37448179 A G 0.120180 3.9257e-05
13:37454500 C T 0.077674 -4.4821e-05
13:37456241 T G 1.045035 2.4274e-05
13:37457290 C T 0.413353 1.9707e-05
13:37462010 G A 0.477752 -5.9853e-06
13:37473627 A G 0.029566 4.8697e-05
13:37488131 A G 0.987140 -3.3549e-06
13:37489555 T C 0.426459 2.1419e-05
13:37496261 T C 1.933112 6.2286e-05
13:37498659 T C 0.055954 5.5985e-05
13:37502597 C G 1.232594 1.7624e-05
13:37523811 T G 0.020841 1.9888e-05
13:37524255 C A 0.924066 -1.2532e-05
13:37525174 G A 0.042149 3.9112e-06
13:37527667 C T 0.771856 5.8430e-05
13:37528831 G C 0.084656 -2.3343e-05
13:37562903 T C 0.021510 7.1352e-05
13:37563202 T C 0.046242 6.7130e-05
13:37564693 C T 0.133073 -4.3754e-05
13:37583812 G A 0.058589 -4.7535e-05
13:37583831 A G 0.772947 6.9833e-05
13:37592604 T C 1.745445 7.0229e-05
13:37600769 G T 0.037901 -4.1518e-05
13:37611969 G A 1.790698 6.9313e-05
13:37624289 G A 0.046749 -9.9138e-05
13:37647092 A G 1.791123 6.2850e-05
13:37659969 A G 0.030465 -2.0037e-05
13:37662356 T C 0.812993 6.1268e-05
13:37668379 A G 0.084010 9.3672e-05
13:37670423 C T 0.216758 1.1676e-03
13:37671585 A G 0.115029 -4.2178e-05
13:37671976 T C 0.075490 -7.0091e-05
13:37679268 T G 0.958471 4.2235e-07
13:37679844 C T 0.051448 1.1635e-04
13:37681847 C T 0.160434 -1.2762e-05
13:37687937 A G 0.753300 8.7053e-06
13:37709913 C T 0.049413 2.0513e-05
13:37710837 G A 0.076032 1.4652e-04
13:37715772 A G 0.032094 -1.0330e-05
13:37721199 A G 0.035590 -7.8477e-06
13:37723396 G A 0.203762 -2.6168e-05
13:37744850 C T 1.968737 2.6241e-05
13:37748258 C T 1.155147 -1.5554e-05
13:37751622 G A 1.968854 2.8662e-05
13:37760611 A G 0.046265 1.9402e-06
13:37764559 A C 0.342930 -1.7443e-04
13:37773552 A G 1.963719 -3.1971e-05
13:37777740 T C 0.042016 -8.7304e-06
13:37778889 C T 0.572723 1.3265e-04
13:37795256 A G 0.051708 -3.8845e-05
13:37803027 G A 0.451400 9.5996e-05
13:37810379 T C 0.043133 6.0341e-05
13:37820830 A G 0.037352 -6.6259e-05
13:37821025 A G 1.114267 -4.7581e-05
13:37821053 G A 0.045304 7.0352e-05
13:37821465 G A 1.849397 -1.0433e-05
13:37839060 T C 0.112030 -1.2741e-05
13:37839251 C T 0.043899 5.6356e-05
13:37841344 A G 0.183625 1.0080e-05
13:37846262 T C 0.747838 -9.7695e-05
13:37846508 A G 0.098401 -3.5955e-05
13:37859227 A G 1.974443 -2.0146e-04
13:37879168 T C 1.193521 5.5235e-05
13:37880003 A G 0.044386 6.6856e-05
13:37882220 G A 0.604229 -4.5542e-05
13:37888488 G A 0.192048 -5.0489e-05
13:37897575 A G 1.755452 8.0956e-06
13:37900773 G A 0.289865 1.7723e-05
13:37901134 G A 0.252529 -4.4965e-05
13:37905749 G T 0.034457 -2.2703e-05
13:37907452 G T 0.863477 1.5449e-05
13:37915923 T G 0.046002 -1.4070e-05
13:37916133 T C 0.192915 -2.7401e-04
13:37919693 A G 0.032136 -8.8049e-05
13:37923280 G A 0.634915 2.3088e-06
13:37936675 T C 0.260170 -1.6557e-04
13:37942699 T C 0.084873 1.3201e-04
13:37942995 C T 1.299291 -4.9695e-05
13:37945499 T C 1.215417 -1.7706e-05
13:37950376 A C 0.255548 -2.7624e-05
13:37954091 G A 0.649991 -3.4379e-06
13:37960839 T C 0.952599 1.2405e-05
13:37965814 T G 1.885230 -6.6601e-05
13:37969634 T C 0.078148 -5.4379e-05
13:37980205 A C 0.257434 -1.3059e-05
13:37985832 A G 1.155835 -2.0680e-05
13:37994827 T C 0.053347 -3.7600e-05
13:37997401 T C 0.410964 2.5327e-05
13:38002795 G A 1.891160 5.1617e-05
13:38003608 T C 0.277103 4.6000e-05
13:38008415 C T 0.247855 -1.2935e-05
13:38032674 A G 0.043749 6.2269e-05
13:38035189 T C 0.211506 1.3321e-05
13:38035558 G A 0.174011 -9.6019e-06
13:38053631 A G 1.032178 1.4587e-05
13:38055006 A G 0.040504 -2.7056e-05
13:38055998 C A 0.248871 2.0198e-05
13:38058682 A C 0.023853 -2.6266e-05
13:38062068 C T 0.144595 8.5710e-05
13:38062763 C T 0.080527 2.2207e-05
13:38067143 C T 0.524608 -2.8277e-05
13:38067676 G A 0.061182 -2.2332e-05
13:38068250 G T 0.582830 -3.0194e-05
13:38068957 T C 0.060030 6.2228e-05
13:38069542 G A 0.674432 3.2741e-04
13:38070664 A C 0.028725 5.5567e-05
13:38089156 C T 1.549457 6.9193e-05
13:38093541 T G 1.499473 3.2246e-04
13:38108472 C T 0.193521 -9.0088e-05
13:38112779 T C 0.114036 -6.7462e-05
13:38114227 T C 0.231552 -5.0611e-05
13:38114612 T C 0.136695 6.4531e-05
13:38116990 C T 1.357711 -4.3832e-04
13:38120993 A G 0.056976 -1.0652e-04
13:38133517 T C 0.052130 -5.3463e-06
13:38138689 T C 0.106603 -9.1401e-05
13:38139836 C T 0.109901 -9.5767e-05
13:38150195 T C 0.052893 -1.8132e-05
13:38151594 A G 0.047628 2.3128e-04
13:38156778 G A 0.028225 -5.8082e-05
13:38175526 T C 0.084221 -3.3168e-05
13:38177484 T C 0.102452 -1.2766e-05
13:38179244 G A 1.632957 5.6233e-06
13:38196047 T C 0.049277 1.0293e-04
13:38196579 G T 0.724147 9.2298e-05
13:38205091 T C 0.258226 -1.1681e-04
13:38209329 A G 0.034561 -4.6325e-05
13:38211105 C T 0.133355 -4.5939e-05
13:38221299 G A 0.048307 1.8207e-04
13:38224053 C T 0.500719 2.5037e-05
13:38237564 G A 0.038978 -1.0252e-07
13:38242481 T G 0.369866 3.7345e-06
13:38243291 G A 0.060011 -7.9185e-06
13:38255513 C T 1.260179 -2.8125e-04
13:38267922 G A 1.812331 1.2309e-06
13:38268346 T C 0.084620 -4.0633e-05
13:38278931 G A 0.216196 -4.3377e-05
13:38290340 C A 0.944147 9.7943e-06
13:38290705 G C 0.443892 -1.0562e-04
13:38290910 T C 0.030377 -4.2517e-05
13:38291011 A G 0.130739 -1.3080e-05
13:38291121 C A 0.185391 -1.2680e-04
13:38297083 C T 0.207021 -1.8958e-05
13:38297150 A G 0.163949 -2.1542e-04
13:38314640 A G 0.980691 4.5464e-06
13:38314854 A G 0.093630 5.4682e-05
13:38320021 T C 0.062461 -4.6222e-06
13:38322177 A G 0.995904 8.2406e-06
13:38323633 T C 0.042893 -5.8201e-06
13:38326635 C T 0.126305 1.3732e-05
13:38326715 T C 0.055217 2.4784e-06
13:38332015 C T 1.334186 -6.9350e-06
13:38343786 T G 0.093134 -8.6804e-06
13:38344127 C T 0.037631 7.6510e-05
13:38345556 A C 0.183281 -3.9938e-05
13:38350193 A G 0.944933 2.4032e-05
13:38351716 A G 0.483195 -2.3090e-05
13:38354641 C T 0.174839 -4.8970e-05
13:38354853 C T 0.029536 1.0314e-04
13:38356712 C T 0.085107 -2.1844e-05
13:38361816 T C 0.046073 -2.2202e-05
13:38363047 G A 1.387660 -6.1127e-06
13:38363539 A G 1.977708 2.6759e-05
13:38367158 A G 1.115361 -3.9081e-05
13:38368012 T G 1.130531 -4.1749e-05
13:38369676 T C 0.049705 1.2516e-05
13:38385090 G A 0.062082 -7.9183e-06
13:38385822 T G 0.215382 -6.2938e-05
13:38393818 G A 0.561548 -1.0320e-05
13:38407819 T C 0.998793 -1.5552e-05
13:38407945 T C 0.037456 -7.1299e-06
13:38413011 T C 0.396745 -8.3625e-07
13:38413311 G A 0.048332 -1.0410e-05
13:38424084 G A 0.554686 -2.1724e-05
13:38433388 T C 0.022707 -4.0087e-05
13:38438908 G A 0.037264 1.5361e-04
13:38445196 G T 0.633376 7.5324e-05
13:38449283 C G 0.023934 -4.9861e-05
13:38449895 G A 0.201672 7.8182e-04
13:38459100 C T 0.932112 -5.1376e-05
13:38461239 C G 0.035139 -1.6781e-05
13:38463552 C T 0.478434 -2.5914e-04
13:38463826 C T 0.026816 -1.7125e-05
13:38466226 G A 0.157390 -2.9008e-05
13:38469030 A G 0.029556 -8.3203e-05
13:38479679 T G 0.046551 -3.1570e-05
13:38482765 G C 0.340574 -1.4686e-04
13:38494024 C T 0.779805 -1.9156e-07
13:38503629 A G 0.064185 -3.5400e-05
13:38510356 G A 0.029241 -1.6623e-05
13:38511675 A G 0.299969 -3.2702e-05
13:38516603 T C 0.060326 7.0697e-06
13:38516824 T G 0.040208 1.8678e-05
13:38520440 A C 0.027024 -1.9383e-05
13:38531581 A T 0.447790 -2.8040e-04
13:38533329 A G 0.341294 -3.3248e-05
13:38533692 T C 0.067963 2.0677e-05
13:38538467 C A 0.031630 5.2146e-04
13:38540370 G T 0.405385 7.8030e-05
13:38549223 A G 0.848154 -2.0647e-05
13:38553210 T C 0.029202 1.1047e-04
13:38566326 G T 0.040614 2.8423e-05
13:38567889 C T 0.651442 1.3585e-05
13:38571057 G C 0.112310 -6.8505e-05
13:38573313 C T 0.841461 6.0689e-06
13:38577232 T C 0.038336 3.4668e-05
13:38592616 A G 0.070300 3.9902e-06
13:38594703 T G 0.046703 8.7613e-05
13:38622619 T G 0.084964 -1.0023e-05
13:38627152 G A 1.032227 3.6806e-05
13:38628836 G A 0.105691 -2.0894e-04
13:38629421 C T 0.137795 -8.5988e-05
13:38636966 T G 0.224369 6.7589e-05
13:38647866 G C 0.053289 1.0348e-05
13:38650598 T C 0.027514 -3.8249e-05
13:38657306 T C 0.082994 5.4790e-05
13:38669677 G T 1.530434 -5.8013e-05
13:38673417 C T 0.040552 1.2257e-05
13:38676614 C T 0.724608 -2.6325e-05
13:38679113 C T 0.158902 -1.8165e-05
13:38684948 A T 0.095876 2.6253e-05
13:38694917 C T 0.176549 -5.1680e-05
13:38700773 A G 0.089901 -6.9845e-05
13:38707455 T G 0.057161 -1.4412e-06
13:38718163 A G 0.047388 3.7351e-04
13:38730752 T C 0.417540 2.7035e-05
13:38731222 T C 0.065765 -2.4238e-06
13:38747138 T C 1.460913 -4.5912e-05
13:38747904 A C 1.868281 -2.2078e-05
13:38756518 G C 0.596579 4.2697e-05
13:38756631 T G 0.039287 4.5930e-05
13:38765396 G A 0.169146 1.0144e-04
13:38766832 G A 0.180305 1.4976e-05
13:38767459 A G 0.129145 -1.5013e-04
13:38768489 T G 0.089787 -4.5549e-05
13:38770991 A G 0.413661 3.6224e-05
13:38772394 C A 0.525413 -4.3127e-05
13:38772605 A G 0.032805 3.1708e-06
13:38779704 G T 0.039124 6.8234e-06
13:38787101 A G 1.460582 1.7523e-05
13:38796174 C T 0.369302 2.5246e-05
13:38821307 T C 0.918973 4.3743e-05
13:38822878 T C 0.073597 4.2853e-05
13:38826537 T C 1.499177 7.5544e-07
13:38826809 C A 0.301069 5.2630e-05
13:38829622 T C 0.771908 5.0638e-05
13:38833322 T C 0.302309 8.5479e-05
13:38834993 G T 1.066262 -3.1362e-05
13:38857504 C A 1.840400 3.4844e-05
13:38858955 T C 0.407988 -2.1748e-05
13:38859334 G A 1.346335 5.7182e-05
13:38871715 C T 0.096701 -5.1978e-06
13:38873926 C A 0.501605 3.5486e-05
13:38875984 T C 1.368704 5.8838e-05
13:38877306 T C 0.225940 1.5263e-04
13:38877504 T C 0.755997 5.3494e-06
13:38881428 G A 1.956819 -9.8054e-05
13:38884919 T C 0.089654 -1.7973e-05
13:38901771 T C 0.048748 8.7477e-05
13:38910766 C T 1.952051 -1.0847e-04
13:38911736 A G 1.949496 -9.8242e-05
13:38924871 C A 0.058862 -5.2687e-06
13:38924984 A G 1.949707 -1.5144e-04
13:38925192 G T 0.029903 2.6875e-06
13:38935638 C T 0.042919 -7.1474e-05
13:38944985 G T 1.949366 -1.4491e-04
13:38967904 T C 0.020990 5.4173e-06
13:38969457 C T 0.346049 -1.8883e-06
13:38970890 A C 0.044726 -9.4390e-05
13:38982295 C A 0.038417 -7.1297e-05
13:38994023 C T 0.032935 -3.9641e-05
13:38996134 G A 0.039543 6.0591e-05
13:39000963 G T 0.755803 -2.6059e-05
13:39002924 C T 0.403106 5.2300e-05
13:39006677 G T 0.050751 9.2450e-05
13:39009467 A C 0.050432 5.7061e-05
13:39017673 G A 0.086752 2.8611e-04
13:39045196 T C 0.075652 6.9595e-06
13:39062896 C A 0.032367 -2.0768e-05
13:39066211 A G 0.039170 2.2852e-05
13:39077149 G A 0.051121 6.3380e-05
13:39079803 G A 0.336516 -9.2498e-05
13:39080038 A C 1.246849 5.0274e-05
13:39081259 G C 0.046041 -4.3154e-05
13:39085339 T C 0.089868 4.7748e-05
13:39085520 A G 0.031078 -1.3608e-04
13:39087714 C T 0.376296 -2.2793e-05
13:39093261 T C 0.135724 -8.3103e-05
13:39094013 A C 0.039069 1.1766e-04
13:39098600 C T 0.179957 5.1452e-06
13:39100824 C T 0.084471 5.1531e-06
13:39101416 T C 0.029283 -1.4421e-05
13:39101573 G A 1.960103 -8.6102e-05
13:39102184 T G 1.594333 -5.2193e-05
13:39110940 C T 0.036051 6.3527e-05
13:39121060 T C 0.059443 -5.6416e-05
13:39151866 A G 0.384868 8.1890e-06
13:39153497 C T 0.064470 3.7579e-05
13:39162973 T C 0.284344 -2.2926e-05
13:39168545 C T 0.036599 6.1455e-05
13:39178152 G A 0.080345 6.8771e-05
13:39180664 A G 0.027638 -5.4536e-05
13:39187462 T G 0.377293 7.8749e-06
13:39187615 A G 1.362395 6.8645e-06
13:39189009 C G 0.153858 6.8906e-05
13:39196090 A G 1.534952 -5.5049e-05
13:39197031 G A 1.844408 -5.4971e-05
13:39203738 C G 0.215456 1.5889e-04
13:39204036 T C 0.213759 2.8171e-05
13:39221310 C T 0.208176 1.7087e-05
13:39228581 A G 0.047622 -1.5117e-05
13:39230678 G T 0.067508 -2.0075e-05
13:39239090 T C 0.509168 -6.2866e-05
13:39239311 A G 0.035522 3.2357e-05
13:39264690 C T 0.525929 -5.7827e-05
13:39266484 A G 0.090751 8.7230e-05
13:39271703 T C 0.038368 -1.9072e-05
13:39279405 C T 0.491374 -3.5907e-05
13:39279459 G A 0.121355 5.6916e-05
13:39287141 T C 0.047618 -2.0358e-04
13:39291070 A G 0.265694 3.9349e-05
13:39291527 T C 1.742482 -1.1137e-04
13:39292686 A C 0.038943 -4.0376e-05
13:39300367 A G 0.101547 1.8727e-05
13:39302124 G A 0.080809 1.3030e-05
13:39306409 C G 0.158292 1.8485e-05
13:39321442 G A 1.440234 -3.3688e-04
13:39328541 G A 0.203285 3.1482e-05
13:39328816 T C 0.056119 2.6179e-04
13:39331325 A T 0.065477 1.1446e-04
13:39331678 A G 0.104864 -5.2889e-05
13:39338062 G A 0.814116 -3.9219e-05
13:39342969 A G 0.072384 2.1016e-06
13:39343386 C T 0.594878 3.0492e-05
13:39343822 T C 0.231601 -1.0943e-05
13:39344057 A G 0.110810 -1.4102e-04
13:39345787 C A 1.823103 -3.7656e-05
13:39350890 G A 0.347334 -6.4443e-05
13:39354487 A G 1.896967 2.4595e-05
13:39354602 G A 0.133550 -6.3858e-06
13:39355421 G A 1.962765 7.5436e-05
13:39355842 G T 0.268122 -3.7876e-05
13:39359725 C G 0.069248 3.7081e-05
13:39367717 C T 1.272445 1.0411e-05
13:39372448 A C 0.030237 1.3540e-04
13:39373730 T C 0.590529 -1.3139e-04
13:39374409 G T 1.115357 1.7259e-04
13:39377730 G A 0.068937 -2.8371e-05
13:39391722 G A 1.003697 5.3927e-05
13:39396517 T C 0.104899 -4.8991e-05
13:39396590 T C 0.334767 3.0025e-05
13:39397168 G A 0.054678 -1.9128e-05
13:39402937 G A 0.092637 -2.9557e-05
13:39403222 A G 0.061585 -3.5143e-05
13:39415865 A G 0.278070 8.5387e-06
13:39419964 A G 0.325838 5.9277e-06
13:39422624 T C 0.236956 6.5311e-06
13:39423286 C G 0.054749 -3.2642e-05
13:39426038 G A 0.049507 -4.8659e-05
13:39430314 T C 1.387043 -1.2328e-05
13:39431275 A G 0.038965 8.0764e-05
13:39433372 T C 0.044149 -5.9330e-05
13:39434185 T A 0.095630 -1.2405e-05
13:39442548 C A 0.756014 2.6173e-05
13:39445151 C A 0.068803 4.1223e-05
13:39446869 A G 0.275944 -1.9708e-06
13:39447665 T G 1.374255 1.6428e-06
13:39453783 G A 0.388328 -6.2708e-05
13:39462150 A G 0.230887 2.1827e-05
13:39463359 C T 0.086334 -5.7582e-05
13:39465070 C T 0.987342 5.4158e-05
13:39468352 G A 1.735799 2.4846e-05
13:39475608 C T 0.049955 -4.5898e-06
13:39480446 C T 0.741349 -1.1072e-05
13:39482110 G T 0.100265 -1.8361e-05
13:39497572 A G 0.079086 -2.3780e-05
13:39498265 A C 0.719447 2.6447e-06
13:39502514 T C 0.060835 -4.6114e-05
13:39506406 A G 0.041578 -1.6935e-05
13:39511557 T C 0.761866 1.4685e-05
13:39511615 G A 0.050546 -9.6325e-05
13:39516627 T G 0.374242 1.8405e-06
13:39520009 T C 0.093387 -2.1834e-05
13:39521728 T C 0.046736 -1.9900e-05
13:39526592 T A 0.958120 8.1214e-05
13:39531800 G A 0.457223 -1.5871e-05
13:39534217 A G 0.728051 -3.6246e-05
13:39536641 A G 0.071510 -3.1483e-05
13:39544533 A G 0.061088 2.6729e-05
13:39570533 A G 0.030150 1.9238e-05
13:39571813 A G 0.067859 9.5938e-05
13:39574806 A G 0.281105 3.4434e-05
13:39584728 G C 0.039257 6.9833e-05
13:39585591 A C 0.021626 -2.3202e-04
13:39587677 G A 0.294591 3.2887e-05
13:39587813 C T 0.041393 5.7550e-05
13:39591039 C T 0.037349 -4.6945e-05
13:39591124 T C 0.079080 -4.1738e-05
13:39594944 C T 0.022691 1.0212e-04
13:39606402 A C 0.130768 -6.6479e-05
13:39613187 G A 0.304740 -5.4461e-05
13:39618302 G T 0.038534 -3.1813e-05
13:39622075 C T 1.335053 1.6772e-05
13:39646095 C G 0.027264 -1.1834e-04
13:39647492 T C 0.068115 -1.3896e-04
13:39650986 G A 0.043263 -4.0070e-05
13:39664263 G A 0.202821 3.3297e-05
13:39664826 A G 0.039816 -1.4278e-05
13:39667800 G A 0.058242 1.4138e-05
13:39679744 G A 0.117499 -1.5072e-04
13:39687105 T C 0.042646 -1.7180e-05
13:39691372 G T 1.502592 -1.1407e-04
13:39709307 T C 0.314965 3.2028e-04
13:39711445 G A 0.063591 1.1289e-04
13:39717084 A C 0.149090 5.4433e-05
13:39719972 A C 0.187666 -2.0553e-05
13:39726574 C T 1.924082 -1.1725e-04
13:39733636 T C 0.067220 8.0122e-05
13:39734304 A C 0.062984 6.0152e-05
13:39734410 G T 1.950759 3.2606e-05
13:39737161 T C 0.045421 3.4115e-05
13:39744652 A G 0.028650 1.5900e-05
13:39746209 A G 0.400237 9.3825e-06
13:39752675 T G 1.241968 -5.3206e-06
13:39756289 A C 0.079437 -1.7318e-05
13:39767722 G A 0.212918 1.3161e-05
13:39768834 A G 0.136010 1.5061e-05
13:39771577 G A 0.034476 -2.0292e-04
13:39778997 G A 0.194976 4.7282e-06
13:39779580 T C 0.059495 -5.3201e-06
13:39779744 T C 0.514332 9.6207e-06
13:39779881 T C 0.369831 -4.2718e-05
13:39787406 C T 0.763589 5.6171e-06
13:39791626 T C 0.049303 -9.1157e-06
13:39794662 T C 0.119031 1.9299e-05
13:39802633 T C 0.047239 2.0119e-06
13:39806412 A G 0.110099 4.9417e-05
13:39809539 A G 0.035999 -3.8081e-05
13:39809786 G A 0.484552 -1.5987e-05
13:39821054 G A 0.073724 -1.7179e-05
13:39824254 C T 0.124793 -1.0903e-04
13:39831135 A G 0.762294 3.0866e-05
13:39831681 G A 1.941538 -8.6729e-05
13:39836324 G T 1.964466 9.2533e-05
13:39836908 T C 1.713910 -2.1124e-05
13:39839941 C T 1.249842 -8.0088e-06
13:39842263 T C 1.412178 -2.1674e-05
13:39848408 G A 0.023564 6.5984e-05
13:39858820 C T 0.072786 -6.2203e-05
13:39865190 A G 0.120012 8.4914e-05
13:39867151 T C 1.351054 2.9833e-05
13:39867231 A G 0.148204 -4.3879e-05
13:39872320 T C 0.042873 4.0989e-05
13:39872875 G T 0.199974 3.8323e-05
13:39876915 G A 0.031779 1.8959e-05
13:39882352 C T 0.157750 -6.9806e-05
13:39882677 T C 0.121833 1.4165e-05
13:39895766 T G 1.242373 3.1328e-05
13:39900653 A G 0.376050 5.1373e-05
13:39918027 A C 0.071209 -2.5068e-07
13:39925227 G T 0.060689 1.4513e-05
13:39926504 T G 0.118252 -2.3888e-05
13:39938926 A C 0.032123 -6.0348e-05
13:39941319 C T 0.046778 9.0111e-07
13:39943962 T C 1.175647 -9.6600e-06
13:39950405 A G 0.042919 3.5654e-05
13:39951039 T C 0.364926 2.3141e-05
13:39952791 T C 0.363596 2.3540e-05
13:39955454 G A 0.295286 3.3555e-06
13:39957116 C T 0.159013 -2.7290e-05
13:39963357 C T 0.027453 1.9800e-05
13:39970158 A G 0.100355 -9.3847e-06
13:39979645 T C 1.773950 5.2754e-05
13:39980289 A G 0.133952 3.2983e-05
13:39982144 G A 0.496097 8.9031e-06
13:39984228 C T 0.198497 -6.7597e-07
13:39987266 A G 0.073325 -2.4318e-05
13:39987772 C T 0.210260 -5.9041e-07
13:39990754 C T 0.077879 3.6647e-05
13:40006415 C A 0.272520 8.9634e-05
13:40007199 C T 1.559220 -5.0876e-05
13:40017752 A G 1.148685 -1.1165e-06
13:40019913 C T 0.386371 -3.5749e-05
13:40023354 T C 0.035203 -2.1626e-05
13:40033131 C T 0.040406 8.8004e-06
13:40038474 G A 0.060462 -3.0216e-06
13:40039652 T C 0.087846 -1.2180e-05
13:40039730 A G 0.022960 -9.2103e-05
13:40046268 T C 0.880397 1.1173e-05
13:40051485 C A 0.212629 3.2356e-05
13:40054523 C T 0.061238 2.5289e-05
13:40060922 C T 0.028144 1.4347e-07
13:40060927 C T 0.184563 -7.5519e-06
13:40064894 T C 0.220143 2.8363e-05
13:40074743 C T 1.282851 6.6591e-06
13:40082531 A G 1.559912 2.1156e-05
13:40084333 C A 0.394804 3.7632e-05
13:40086325 G C 0.546929 5.2113e-06
13:40088855 C A 1.952161 3.3022e-05
13:40089798 C T 0.030633 5.8508e-05
13:40091737 A G 0.440822 -7.5934e-05
13:40093623 T C 0.510677 5.9627e-05
13:40095327 C T 1.708025 -3.5351e-05
13:40109152 T C 0.046508 -4.2483e-05
13:40110672 C T 1.875795 3.0579e-05
13:40118068 A C 0.885405 1.2756e-04
13:40119623 C T 0.161064 1.4318e-05
13:40126959 C T 0.184904 -3.5018e-05
13:40131499 T C 0.619273 -1.6547e-04
13:40138094 G A 0.095393 -2.0241e-05
13:40141968 T C 0.073335 -3.9171e-06
13:40146469 A C 0.903913 1.1559e-04
13:40151066 G T 1.637174 -5.5169e-06
13:40179085 A G 0.040523 8.7270e-05
13:40179288 A G 1.028757 4.6675e-05
13:40187765 C T 1.195251 1.6381e-05
13:40189028 T C 0.079430 1.0210e-04
13:40191566 T C 0.467479 -1.2207e-05
13:40198104 T G 1.520343 -4.2106e-05
13:40203367 C T 0.081459 7.3307e-05
13:40206416 T C 0.032912 -1.6374e-05
13:40209972 T C 0.475159 -2.3886e-06
13:40215134 G A 0.040066 1.0999e-04
13:40215836 A T 0.743313 -4.5450e-05
13:40221955 G A 1.227634 -5.6333e-05
13:40227787 T A 0.556770 -2.3741e-05
13:40232107 C G 0.201736 3.1411e-06
13:40239785 T G 1.320820 3.1382e-05
13:40244741 T G 0.048926 -2.5130e-05
13:40258254 T C 1.505565 2.1801e-05
13:40263143 A G 0.043448 -1.3785e-05
13:40272267 A G 0.186576 -3.1968e-05
13:40276823 T C 0.105678 2.6783e-05
13:40279621 C T 0.067616 -1.0265e-05
13:40287001 T C 0.056593 -2.5300e-05
13:40293428 C T 0.110933 4.0784e-05
13:40295440 G A 0.032818 7.4432e-06
13:40297108 A G 0.023486 1.0000e-04
13:40297684 T C 1.281997 -7.4456e-05
13:40297756 A G 0.027803 -1.6104e-05
13:40297797 C T 0.948717 1.9854e-05
13:40300685 A G 0.097970 6.1529e-05
13:40303160 C T 0.783414 3.9369e-05
13:40349078 T C 0.056434 1.5904e-04
13:40350912 C T 1.297710 2.1447e-05
13:40351443 T C 0.038813 1.1963e-05
13:40359952 A G 0.026375 -7.1459e-05
13:40369003 A G 0.215190 4.4138e-06
13:40371633 C A 1.198780 1.8875e-05
13:40385457 A G 0.130061 -5.2486e-07
13:40387355 A G 1.740960 -2.9378e-05
13:40391121 T C 0.085068 -4.1509e-05
13:40393355 C T 0.732118 -1.4102e-05
13:40396137 A C 0.053370 3.3254e-05
13:40406781 A G 0.034330 -1.2125e-05
13:40413530 T C 0.096431 5.7514e-06
13:40428542 T C 0.055840 2.2585e-05
13:40429961 C T 0.895451 -2.7073e-05
13:40437892 G A 0.062182 2.2027e-04
13:40442913 A G 0.198153 -3.2586e-05
13:40443214 C G 0.030724 -1.1042e-05
13:40453120 T C 0.211548 -4.1369e-05
13:40453445 T C 0.083533 -2.1859e-05
13:40455769 C T 0.475077 -1.0361e-06
13:40456270 G A 0.112095 -8.2030e-05
13:40456804 A G 0.146689 3.1203e-05
13:40457732 A G 0.990480 5.3808e-05
13:40458385 T C 0.516815 -4.1770e-05
13:40461929 G C 0.078466 4.7231e-05
13:40463751 A G 0.100294 -6.4896e-05
13:40466966 A G 0.162628 2.9760e-05
13:40467521 A C 0.461708 2.4652e-05
13:40472422 T C 0.046645 1.0268e-04
13:40474827 C T 0.758127 -3.1665e-05
13:40480447 G A 0.853831 -4.4108e-06
13:40481397 A G 0.024489 -4.5058e-05
13:40483175 A G 0.066944 -5.1669e-06
13:40483874 A G 0.190237 -6.0972e-05
13:40489117 G A 0.045444 -2.7110e-06
13:40492341 A G 0.064146 -1.1943e-06
13:40502985 C A 0.932011 -2.0292e-04
13:40503884 A G 0.112660 8.2870e-05
13:40505510 T C 0.942154 3.3906e-04
13:40506189 A G 0.078794 -4.3035e-05
13:40528420 C A 0.759292 -1.2604e-04
13:40532075 A G 0.063084 6.1504e-05
13:40544566 C T 0.604797 -1.4466e-04
13:40546088 A G 0.036307 -3.2897e-05
13:40551433 G A 0.377770 4.6154e-04
13:40557333 T C 0.106730 2.1290e-05
13:40562437 A G 0.165160 -9.1959e-05
13:40567355 A G 0.031078 -6.3090e-05
13:40568709 T C 0.184719 8.4618e-05
13:40569328 C A 0.147399 -7.9674e-05
13:40592268 A T 0.053266 2.2807e-05
13:40612770 C T 0.046554 5.0143e-05
13:40613808 C T 0.180305 -5.5249e-05
13:40616176 C T 0.023577 1.4558e-04
13:40616769 T C 0.053113 1.4979e-04
13:40621871 C A 0.227605 -1.3248e-04
13:40623900 T C 0.766663 -6.2728e-05
13:40624030 G A 0.068109 -3.1533e-07
13:40633540 G T 0.155306 -1.6584e-04
13:40641390 G A 0.029906 8.0115e-05
13:40644806 T C 0.080712 -5.8124e-05
13:40645059 C T 0.031396 -4.3810e-05
13:40648584 G A 0.118671 1.3524e-05
13:40649824 G A 0.038891 4.6957e-05
13:40651407 A G 0.026518 -1.4727e-04
13:40653589 C T 0.293335 -1.1253e-05
13:40654462 T C 0.130356 1.6620e-04
13:40656320 C G 0.026687 -3.0205e-05
13:40659180 C T 0.697415 4.6844e-05
13:40663991 A C 0.074088 -4.9834e-05
13:40665192 T C 0.056025 2.0074e-04
13:40666199 C T 0.115412 1.3817e-05
13:40666238 T C 0.031224 2.1815e-04
13:40667486 C T 1.805560 7.4188e-05
13:40667533 T C 0.187471 3.1767e-04
13:40676601 C T 1.716737 7.7767e-05
13:40677763 A G 0.587780 1.9144e-05
13:40678236 A G 0.032389 1.4948e-05
13:40679099 G A 0.031516 1.8395e-04
13:40682737 T C 0.038232 -5.1108e-05
13:40684304 A G 0.028254 4.0728e-05
13:40698288 G A 0.165887 4.6290e-05
13:40698850 T G 0.122709 6.4822e-05
13:40699795 C T 1.253854 3.9386e-05
13:40702867 C T 1.245742 4.9478e-05
13:40705939 G A 1.860923 -5.8111e-05
13:40707121 C G 0.639997 -5.3115e-05
13:40707667 G T 0.603317 2.0426e-05
13:40710693 C A 1.123381 5.7200e-05
13:40717377 A G 0.065477 7.6401e-06
13:40719081 A G 0.834152 2.6928e-05
13:40722845 G A 0.751693 -5.0261e-05
13:40725159 T C 0.301680 -4.4197e-05
13:40725689 C T 1.918220 -7.6487e-06
13:40727184 T C 0.313601 -9.4454e-05
13:40727369 A G 0.186329 3.8077e-05
13:40735934 T G 0.020844 -5.2000e-05
13:40739333 A G 0.939850 6.4498e-05
13:40743308 G A 0.154715 3.4140e-05
13:40745424 T C 0.125899 1.3534e-05
13:40745693 A G 0.135776 -1.1809e-04
13:40754324 C T 0.361674 5.0815e-06
13:40759773 C T 0.329924 1.0552e-06
13:40760938 A C 0.661760 -3.9599e-06
13:40773110 C T 0.240952 -6.0125e-05
13:40774867 T G 0.278122 -1.7571e-05
13:40779260 G A 0.046992 -1.0101e-05
13:40779986 C T 0.344637 1.2722e-05
13:40782829 G A 0.656148 1.7540e-05
13:40794494 G C 0.032195 -2.8274e-05
13:40805710 C T 0.151070 1.3131e-05
13:40807483 C G 0.508775 1.4371e-05
13:40818284 T C 1.019578 -2.4697e-05
13:40818653 C T 0.511667 3.5440e-08
13:40818849 A G 0.129402 -2.6684e-05
13:40823228 G A 0.258424 -1.2552e-04
13:40829028 G T 1.019971 7.4953e-05
13:40836101 T G 0.053974 4.6695e-05
13:40838524 G T 1.638167 1.7185e-05
13:40838899 A G 0.391915 -1.9437e-04
13:40843626 T C 0.074785 1.1478e-04
13:40844866 A G 0.331245 -1.1641e-05
13:40851098 A G 0.858956 -1.6685e-04
13:40851380 G A 1.405654 -1.3945e-04
13:40858018 G T 0.108246 -5.4629e-05
13:40858172 C T 0.856314 1.2478e-05
13:40859392 G A 0.348587 2.4053e-05
13:40859629 C T 0.537445 4.7375e-05
13:40861666 A G 0.065506 -1.7066e-05
13:40862071 T C 1.883909 2.1116e-05
13:40867515 T C 0.368792 8.3242e-06
13:40867548 A G 0.357578 -6.4734e-05
13:40867813 T C 1.034733 -1.8803e-05
13:40868378 C G 0.644113 1.6974e-05
13:40879805 G A 1.582450 1.2035e-05
13:40883324 G A 1.403833 -6.5182e-05
13:40883405 C A 0.660033 2.0155e-05
13:40884065 T C 0.033905 -4.2935e-05
13:40886355 C T 0.890618 3.9265e-05
13:40887750 C T 0.593794 -3.6358e-05
13:40888277 C T 1.808660 1.7570e-05
13:40889891 A G 0.066862 -2.4424e-05
13:40896956 G T 0.097574 3.2019e-05
13:40899294 T G 0.629614 6.7707e-05
13:40899694 G C 1.857875 9.7429e-06
13:40899996 C T 0.339376 2.7563e-06
13:40901431 G T 0.161544 9.3171e-06
13:40901611 A G 0.626641 -2.0432e-05
13:40904567 T C 0.462429 -1.8307e-06
13:40906267 C G 0.062899 3.1682e-05
13:40910388 A C 1.078959 -2.4768e-05
13:40910424 T C 0.026300 8.6962e-06
13:40911463 C T 0.447391 -5.9783e-06
13:40916577 C T 0.267164 7.0826e-05
13:40916800 C T 0.282539 2.2120e-06
13:40916924 G A 0.092734 5.5830e-05
13:40917020 C T 0.060004 3.7474e-05
13:40918250 G A 0.564521 -4.7403e-05
13:40919514 T C 0.058359 -5.5617e-05
13:40919768 A G 0.051082 5.4948e-05
13:40919945 A G 0.980921 -1.4797e-05
13:40920004 G A 1.747354 -4.8731e-06
13:40920726 T C 0.043156 7.7278e-06
13:40920775 C T 0.393275 4.0171e-05
13:40923224 C G 0.056612 -5.3947e-06
13:40927339 G A 0.956299 -7.7352e-06
13:40930021 C T 0.411402 -3.3841e-05
13:40930157 T C 0.045746 9.0380e-05
13:40939273 C T 0.068180 1.2047e-04
13:40939929 C T 0.122874 3.8577e-05
13:40940139 G A 0.045804 3.5993e-05
13:40940597 C G 0.151648 -2.1711e-06
13:40943836 C T 1.761551 -1.5019e-04
13:40945790 T G 0.876236 -1.2869e-04
13:40946744 C T 0.878658 2.4872e-05
13:40948151 T C 1.956302 8.6942e-06
13:40953893 T C 0.098531 9.5322e-05
13:40954468 A G 0.036307 -7.2875e-05
13:40957298 T C 0.091800 6.0708e-05
13:40957689 T C 1.667768 5.0351e-06
13:40962796 C A 0.582489 -1.9955e-05
13:40966368 A G 0.021883 -4.2213e-05
13:40972085 C T 0.348318 1.7674e-05
13:40973592 A G 0.055671 -1.7462e-05
13:40980019 T C 0.216573 -9.7055e-06
13:40980687 A G 1.766591 3.3662e-05
13:40981323 A G 0.442480 1.4056e-05
13:40981669 C T 0.057930 1.4969e-04
13:40982876 T C 0.022905 -1.5614e-04
13:40984601 G A 1.315137 1.6827e-05
13:41003022 T C 1.069044 -1.6440e-05
13:41004307 A G 0.036690 7.6000e-05
13:41004833 A G 0.203908 1.6690e-04
13:41005301 A C 1.892478 -3.4792e-05
13:41005545 A G 0.052279 7.9099e-05
13:41007212 G A 0.100774 5.3768e-07
13:41007365 A G 1.304552 -7.5951e-06
13:41008267 C T 0.073386 4.2087e-05
13:41008751 T C 0.379133 2.9200e-05
13:41009283 T G 1.077586 -1.2870e-04
13:41009518 G A 1.353647 2.5776e-05
13:41009794 C A 0.503004 -2.4554e-06
13:41010508 C T 0.032328 7.8464e-05
13:41012862 T G 0.052854 1.3617e-05
13:41013977 C T 1.486512 -5.2887e-05
13:41014165 G A 0.021711 -3.6665e-05
13:41015950 T C 0.032337 -4.3307e-05
13:41020768 A G 0.080287 -2.1503e-04
13:41025184 G A 0.072117 -4.0303e-05
13:41025530 G A 0.107149 2.7813e-05
13:41026812 A G 0.798971 -1.0540e-04
13:41033871 C T 0.023749 -3.6916e-05
13:41039186 G T 1.389334 1.2354e-05
13:41039344 T G 0.060303 -6.0897e-05
13:41039375 G A 0.332560 2.4119e-04
13:41039977 T C 0.023908 -3.5375e-05
13:41040735 T G 0.023616 -2.6185e-05
13:41041390 A G 0.070647 8.2089e-05
13:41041615 A G 0.088710 1.1569e-05
13:41043558 T C 1.026391 -4.9432e-05
13:41043905 T C 0.036346 -1.9045e-04
13:41044303 C T 1.596637 -2.5047e-06
13:41047068 A G 1.580720 3.7480e-05
13:41054629 A G 0.023798 -5.6900e-05
13:41056464 T C 0.120385 4.5434e-05
13:41058339 G T 0.035609 -7.9418e-06
13:41060664 A C 1.678602 1.8075e-05
13:41062674 T C 0.087207 1.8365e-04
13:41062990 T C 1.638949 6.5463e-05
13:41065219 T G 0.931115 7.3941e-06
13:41068548 A G 0.027900 3.5392e-05
13:41071395 A G 1.591048 7.1476e-06
13:41079673 T G 0.087970 -1.0900e-04
13:41080542 C T 0.115062 4.9544e-05
13:41088492 G A 0.042802 -4.3114e-05
13:41091489 A G 0.034950 -2.7660e-05
13:41096967 C T 0.740992 -5.4627e-05
13:41103041 T C 0.133942 -2.3261e-06
13:41105387 A G 0.027754 -8.8838e-06
13:41105780 A G 0.960317 -4.9269e-05
13:41106453 T C 0.132888 1.1924e-04
13:41109429 C A 0.298346 -3.4030e-05
13:41110295 G T 1.015693 -5.3077e-05
13:41110884 T C 0.198091 -3.1028e-05
13:41111102 A G 0.366949 5.3782e-05
13:41114572 T C 0.117665 -2.8205e-06
13:41114773 C T 0.023178 3.5324e-05
13:41125636 T C 0.729174 6.9552e-05
13:41127618 A G 0.057865 1.1447e-04
13:41127682 T C 0.172580 -1.5590e-05
13:41131932 T C 0.029007 -5.5950e-05
13:41136477 T C 0.372992 1.4958e-04
13:41141232 C T 0.512861 4.1673e-05
13:41143148 C T 0.023415 7.9376e-05
13:41143625 C T 0.074438 -2.0792e-04
13:41145211 A C 0.261092 1.2155e-05
13:41146410 T C 0.021390 -8.3075e-05
13:41161770 A G 0.771976 -9.2007e-06
13:41181416 T G 0.050186 -1.6930e-04
13:41188292 G A 0.615865 4.0010e-05
13:41192991 A C 0.044210 4.2317e-05
13:41202384 A G 0.522858 -4.7536e-05
13:41208607 C A 0.053393 -7.2987e-09
13:41217734 C G 0.027748 -5.1279e-05
13:41223886 T C 0.054853 -8.8879e-05
13:41249722 C T 0.046297 -6.4440e-05
13:41256996 A G 0.209935 -2.4328e-05
13:41263403 A G 0.059066 1.9161e-05
13:41264053 C T 0.590587 3.7159e-06
13:41297405 A C 0.362693 4.8752e-05
13:41344204 A G 0.073588 6.1501e-05
13:41351537 C A 0.056804 -6.9635e-05
13:41353297 A G 1.013476 -3.7412e-07
13:41356794 T C 0.044314 3.9919e-05
13:41369658 T C 0.808400 1.8036e-05
13:41370918 T C 0.077999 -9.3362e-05
13:41378982 A G 0.178101 -5.3346e-05
13:41379272 T C 0.196043 -5.3098e-05
13:41381075 A C 0.802597 2.3663e-05
13:41388476 A G 0.216660 -4.1788e-05
13:41394721 T C 0.183005 -6.1392e-05
13:41449737 T G 0.398487 1.0619e-05
13:41453217 C T 1.368390 -1.7038e-05
13:41494967 G T 1.374777 -6.6005e-06
13:41515118 T C 0.036320 5.2857e-05
13:41517985 G A 1.354163 -6.9785e-06
13:41518832 C G 0.256246 -3.2360e-05
13:41524166 A G 0.076590 -8.5002e-05
13:41524673 A C 0.122031 3.5582e-05
13:41527856 T C 0.028689 -8.6669e-07
13:41552729 A G 1.374998 1.2174e-05
13:41558050 G A 0.034596 -5.2292e-05
13:41559065 T A 0.043555 4.7933e-05
13:41573736 G T 0.378477 1.0948e-05
13:41585498 T A 0.031808 5.6881e-06
13:41586054 A C 0.454409 1.3844e-04
13:41609121 T G 0.043626 -3.2631e-06
13:41623184 T G 0.836508 -8.5791e-06
13:41635469 A G 0.064490 -2.3125e-05
13:41636396 T G 0.133576 6.1479e-05
13:41638611 G A 0.602687 4.8432e-05
13:41640594 T C 0.105669 3.6760e-05
13:41641416 A G 0.292436 4.5381e-05
13:41645211 C T 0.056356 -5.6390e-05
13:41664702 G A 0.029322 -4.0716e-05
13:41672817 T C 0.157675 -9.1428e-05
13:41675611 A G 0.451173 4.6180e-04
13:41683827 C A 1.317198 1.0532e-04
13:41707151 C G 0.029251 -5.0656e-05
13:41708406 T C 0.020279 -1.3706e-04
13:41714835 C T 0.188439 -1.2755e-05
13:41737488 A G 0.035405 -2.5231e-04
13:41760947 C T 1.696441 1.0476e-04
13:41764440 G A 0.221299 -5.2493e-07
13:41772950 A G 0.235233 -2.0425e-05
13:41773327 T C 0.038258 2.0198e-05
13:41776362 C T 0.425164 4.9185e-05
13:41778890 G A 0.739038 1.8220e-05
13:41785628 T C 0.159039 1.2624e-05
13:41793755 G A 1.104318 -1.7995e-05
13:41796240 C T 0.485587 1.6781e-05
13:41810137 A G 0.056982 -9.3062e-05
13:41810734 G T 0.043350 -1.9169e-04
13:41820960 C A 0.063996 -5.3771e-05
13:41831270 A G 0.083046 -3.2801e-05
13:41834001 A G 0.044960 -8.5183e-05
13:41834744 T C 1.398640 -2.3077e-05
13:41835039 C T 0.125757 -2.1269e-05
13:41837220 T C 1.272831 -1.1951e-05
13:41838274 A C 0.072134 9.4428e-05
13:41879038 G A 0.179519 7.7174e-06
13:41882626 A G 1.480105 1.8420e-04
13:41885465 T C 0.069868 9.0235e-05
13:41886881 G A 0.058660 1.6930e-05
13:41887891 A G 0.147208 -9.9167e-05
13:41894233 C T 0.034340 3.8731e-05
13:41895087 T C 0.070478 9.4245e-06
13:41904269 G T 1.521732 4.7443e-04
13:41910631 C T 0.106334 5.7334e-05
13:41910692 G A 0.249660 3.6163e-04
13:41912340 C T 0.554667 1.0679e-04
13:41923068 T C 1.850854 1.5069e-04
13:41941328 C T 0.053529 -5.0954e-05
13:41949018 T C 0.028472 8.9142e-05
13:41961357 C T 1.851900 1.4895e-04
13:41969553 C A 1.617939 2.5759e-05
13:41970146 C T 0.254801 5.0368e-05
13:41981279 A G 0.305766 1.3717e-07
13:41984182 T C 1.858264 3.3286e-05
13:41985002 C G 0.118986 -1.3469e-05
13:41987845 C T 0.190568 -1.1830e-05
13:41989294 T G 0.120421 1.8980e-05
13:41991256 C T 0.442101 -1.7421e-05
13:41992286 T C 1.358675 5.2401e-06
13:41993049 G A 0.151294 -8.7679e-05
13:41994009 C T 0.152752 9.4857e-06
13:41994963 T C 0.041860 -5.4549e-06
13:41997782 T C 1.332884 7.7483e-05
13:42001942 C T 0.083740 2.0100e-05
13:42003079 C T 1.414314 -3.0147e-06
13:42018957 A G 0.033798 1.6968e-05
13:42027080 T C 0.038433 7.8718e-05
13:42029998 C T 0.037871 -3.8513e-05
13:42031673 A C 0.213882 1.8818e-05
13:42033698 C G 0.263493 -2.8078e-05
13:42034597 G A 0.031055 2.5250e-05
13:42034827 A G 0.242088 2.3388e-05
13:42035356 C G 1.877216 -7.4702e-06
13:42046014 A G 0.114241 -4.7934e-05
13:42047398 A C 0.036404 -5.0931e-05
13:42065233 T C 0.214694 -1.1409e-06
13:42065769 C T 0.985079 -2.1389e-05
13:42068308 G A 0.035836 8.9111e-05
13:42071635 G A 1.218189 -1.8468e-05
13:42083234 T G 0.712959 -7.1580e-05
13:42086705 T C 0.025927 -1.4586e-04
13:42087521 A G 0.057550 -1.0116e-06
13:42088160 G A 1.453964 -1.2429e-04
13:42094755 G A 0.187439 -8.7578e-05
13:42095996 T C 0.145036 5.8272e-05
13:42101783 C T 0.282861 4.2571e-05
13:42105320 G A 0.194197 -1.5028e-05
13:42116031 A G 1.158776 -7.0914e-04
13:42116856 A G 0.122900 -1.5787e-05
13:42119842 C T 0.139256 1.8297e-05
13:42122625 A G 0.582561 3.2211e-05
13:42124882 A G 0.124841 7.7088e-06
13:42125621 T G 0.228520 1.0607e-05
13:42126009 A G 0.031127 -8.5052e-05
13:42131799 T C 0.276723 4.2976e-05
13:42138588 C T 0.337299 4.5841e-05
13:42139245 T C 0.250887 3.7758e-05
13:42157350 A C 0.033863 1.3127e-04
13:42159423 T C 0.307103 -2.8485e-05
13:42162573 G A 0.091900 -2.8303e-05
13:42163740 A G 0.249086 -7.4475e-06
13:42167055 T C 0.044652 3.0105e-05
13:42171606 C T 0.199929 -4.7113e-05
13:42171822 A C 0.781032 1.4005e-05
13:42174341 T C 0.226846 -2.4674e-05
13:42179879 G C 0.037336 -1.4510e-05
13:42184792 C T 0.320956 -5.2610e-05
13:42185696 C T 0.546471 1.2051e-05
13:42197348 A G 0.046567 -1.3779e-05
13:42206527 T C 0.045236 -1.4413e-04
13:42209875 A C 0.089209 -5.7568e-05
13:42212372 G A 0.027044 -1.4772e-05
13:42221226 G C 0.041578 4.2363e-05
13:42231089 A G 0.035129 -1.4789e-04
13:42233367 T C 0.033607 -6.6905e-05
13:42241615 T C 0.444597 1.1775e-05
13:42242332 A G 0.036424 -7.3282e-05
13:42245681 C T 0.042821 -7.2887e-05
13:42248023 C T 0.075146 1.9162e-04
13:42254485 A G 0.103231 3.1702e-06
13:42258027 A C 0.099550 -6.3306e-05
13:42264380 T C 0.063451 -9.5644e-05
13:42272742 C A 0.451815 4.6401e-05
13:42275300 A G 0.042286 -1.4751e-05
13:42281307 C T 0.127347 -7.1834e-05
13:42294397 C T 0.175167 -4.2189e-06
13:42299576 C A 0.403875 -3.1825e-05
13:42301395 T C 0.036359 9.0763e-06
13:42308883 C A 0.748383 -2.2606e-06
13:42315949 A G 0.036498 7.7490e-06
13:42317359 C T 0.666071 1.0792e-05
13:42321057 G A 0.094399 1.1912e-04
13:42326501 A G 0.053389 -1.5918e-04
13:42346375 A T 0.150622 5.9911e-05
13:42355182 A G 0.029046 -6.7836e-06
13:42356304 A C 0.050978 3.8272e-05
13:42359805 T C 0.078580 4.6563e-05
13:42372685 A G 0.076314 -1.0675e-05
13:42385446 C T 0.082079 -6.0450e-05
13:42398237 T C 0.614781 1.8913e-05
13:42407126 C A 0.429377 -9.3775e-06
13:42407128 C G 0.029556 1.2417e-07
13:42417095 C T 0.350872 -7.6932e-05
13:42425354 C A 0.037807 4.8646e-05
13:42434517 A G 0.058268 7.0612e-07
13:42442546 G A 0.636417 2.1495e-05
13:42445377 C T 0.038203 3.2497e-05
13:42454184 T C 0.034944 1.2028e-04
13:42465713 T C 0.628787 2.3684e-05
13:42506464 T C 0.061721 3.6545e-05
13:42512412 C T 0.109044 1.2848e-05
13:42513345 C T 0.431244 -1.6266e-05
13:42514361 G A 0.121686 -3.3875e-05
13:42524316 G A 0.054607 2.7072e-05
13:42535935 A G 1.708869 -2.2620e-05
13:42536740 C T 0.135429 -2.4272e-05
13:42540700 C G 0.119911 -3.1243e-05
13:42546717 A G 0.054542 1.7079e-05
13:42548979 G A 0.303838 2.7619e-05
13:42558003 G A 1.899184 -8.9905e-05
13:42560781 A G 0.021750 3.6061e-06
13:42562337 C T 0.254301 -3.1134e-05
13:42567680 G T 0.037609 2.7056e-05
13:42568115 T G 0.098694 1.1769e-04
13:42579932 A G 0.023954 7.6094e-05
13:42579985 A G 0.719401 3.2872e-05
13:42580343 A G 0.369318 2.3214e-05
13:42580370 T C 0.306003 1.5417e-05
13:42585714 A G 0.739301 -1.3119e-04
13:42587007 T G 0.023311 5.4591e-05
13:42590075 T C 0.031094 -3.3080e-05
13:42590765 A G 0.315098 1.1230e-05
13:42592107 G A 0.299924 -2.2609e-03
13:42594454 A G 0.036473 -4.5194e-05
13:42599411 T G 0.022772 1.5181e-07
13:42600379 G A 0.080842 1.3818e-05
13:42602487 G C 0.036976 1.1012e-05
13:42604116 C T 0.147795 -2.9715e-04
13:42611984 G A 0.393294 -1.8771e-05
13:42616967 A G 1.917970 -8.1424e-05
13:42631719 A C 0.296629 -3.3526e-04
13:42634372 G A 0.040909 -5.7361e-05
13:42639852 T C 1.366270 1.6234e-05
13:42649365 C T 0.090806 8.3592e-05
13:42649542 G A 0.035502 2.9417e-05
13:42650733 A C 1.450218 4.6729e-05
13:42652637 C T 0.093786 7.2808e-05
13:42656841 T C 1.691741 1.3239e-05
13:42659480 A G 0.027787 -1.4292e-04
13:42671157 A G 0.342940 -2.2065e-05
13:42671190 C T 0.085302 5.9881e-06
13:42671424 T C 1.021036 3.8101e-07
13:42671544 A G 0.063198 -3.4276e-06
13:42673353 C T 0.354881 -1.5037e-05
13:42682625 A G 0.065470 6.0532e-06
13:42696870 T G 0.032591 3.6283e-05
13:42703395 A C 0.065444 1.6313e-05
13:42704669 A G 0.534134 3.2403e-05
13:42710436 T C 0.034408 -4.5116e-05
13:42714319 G A 0.056479 2.1871e-05
13:42739735 G A 0.035181 4.1270e-05
13:42744087 A G 0.034103 -6.6016e-06
13:42754522 C T 0.767620 -2.5411e-05
13:42763505 T C 0.521106 2.6123e-05
13:42763630 T G 0.056577 -2.9108e-04
13:42765400 C A 0.208085 -2.0992e-05
13:42767317 G A 0.072208 -9.2927e-05
13:42772985 A G 0.100193 -1.8326e-05
13:42780104 A G 0.130051 -3.8428e-05
13:42780684 T C 0.031964 4.8957e-05
13:42783825 A G 0.148776 6.3122e-05
13:42783870 G A 0.062695 -2.2849e-05
13:42796369 A G 1.698015 1.4199e-05
13:42798856 T C 0.021555 -1.1958e-05
13:42803263 C T 0.058349 1.3746e-07
13:42803341 C T 1.610883 2.7857e-05
13:42806429 A G 0.613123 -3.3982e-06
13:42807402 C T 0.023795 -3.1378e-05
13:42814315 A G 0.835366 7.7206e-05
13:42817846 C A 0.236200 8.6473e-05
13:42818383 G A 0.034629 -9.2300e-07
13:42820124 T G 0.414239 -6.1411e-05
13:42820867 G C 0.159779 1.0015e-04
13:42821270 C A 0.828881 -5.5047e-05
13:42834767 C T 0.041403 -4.3290e-05
13:42837410 T C 0.073341 -7.3299e-05
13:42873782 A G 0.122313 7.6626e-05
13:42881801 T G 0.705059 -5.3133e-06
13:42896292 C T 0.046833 -1.1741e-04
13:42898193 C T 0.297554 8.8418e-05
13:42902137 C A 1.161460 -2.1026e-05
13:42902285 C T 0.220796 -6.6005e-05
13:42907789 T C 0.058294 3.2102e-05
13:42908034 T C 0.074841 -1.0265e-04
13:42910478 T C 0.058011 -3.8447e-04
13:42915151 A G 0.068589 -1.6295e-04
13:42915654 G C 0.311310 2.6094e-05
13:42920398 G A 0.689498 -9.1342e-06
13:42920953 C T 0.707610 -1.1128e-04
13:42922414 T C 0.281897 1.5808e-04
13:42923125 A G 0.035353 8.6544e-06
13:42923391 C T 0.051786 4.4056e-05
13:42936067 C G 0.083857 8.6284e-06
13:42945821 A G 0.392944 1.1567e-05
13:42947427 G T 1.605177 -1.8674e-06
13:42950320 T C 0.276476 -1.3683e-05
13:42951449 T C 0.966471 -1.9297e-05
13:42952145 T C 0.978046 -1.6975e-05
13:42961686 G C 0.034093 -1.3101e-05
13:42969199 A G 0.095983 -6.2031e-05
13:42969646 C T 0.438264 3.3714e-05
13:42971615 A G 0.172112 -1.0273e-04
13:42976157 T C 0.084724 1.1338e-05
13:42977809 T C 0.434960 3.8290e-05
13:42978661 T C 0.054324 -2.8150e-04
13:42990193 G A 0.037781 -9.3423e-07
13:42993166 A G 0.030922 1.2577e-06
13:43016433 G T 0.155569 3.0474e-05
13:43018794 G T 0.102936 3.0053e-05
13:43032593 T C 1.100391 -2.7101e-06
13:43034284 G A 0.460121 1.6039e-05
13:43040923 G A 0.056956 1.1730e-04
13:43049733 A G 0.021721 -9.3429e-06
13:43052880 A G 1.062763 -5.0186e-06
13:43074225 G A 0.524312 -1.3210e-05
13:43076456 A G 0.062997 1.3169e-04
13:43077245 G A 0.049748 2.6939e-05
13:43077673 C T 0.072981 -1.2026e-04
13:43083754 A G 0.024431 3.6514e-05
13:43100125 T C 0.027287 -2.2101e-05
13:43101763 C T 1.951616 -2.9963e-05
13:43113501 G A 0.043999 -1.0605e-05
13:43114692 A G 0.096233 -5.6784e-05
13:43116133 T C 1.650241 -3.2263e-06
13:43123032 T C 0.027926 4.4924e-06
13:43154959 G T 0.880053 -1.5696e-05
13:43170856 A G 0.157604 -1.1118e-05
13:43175221 T C 0.027699 -6.2249e-06
13:43182987 A G 0.159217 -1.4867e-05
13:43186485 G A 1.901462 5.4361e-05
13:43187592 C T 0.207563 1.1212e-05
13:43187791 G A 0.815570 1.7295e-06
13:43199103 G A 0.062218 2.3659e-05
13:43200103 A G 0.061692 3.5492e-05
13:43203492 A G 0.069414 1.8234e-05
13:43204766 T G 0.337620 -3.8638e-06
13:43205812 A G 0.039335 -8.5752e-05
13:43206340 G A 0.056927 1.2049e-04
13:43207706 T C 0.038764 -2.0620e-06
13:43207826 G A 0.070277 -2.1464e-05
13:43209662 T C 0.108356 -1.4657e-05
13:43212574 C T 0.059998 3.8285e-06
13:43217718 C G 0.028624 -8.4608e-05
13:43221684 A G 0.036297 -2.1059e-05
13:43234814 G A 0.672922 -2.6746e-05
13:43245895 T C 0.104302 -1.4476e-05
13:43249236 C T 0.075172 -8.1138e-06
13:43273604 G C 0.568610 -2.3080e-05
13:43277296 T C 0.174871 -2.4175e-05
13:43288609 A G 0.546838 3.8259e-05
13:43293177 A G 0.084302 2.4847e-05
13:43293243 A G 0.066064 -1.0939e-04
13:43294792 A G 0.446960 -1.1532e-05
13:43299782 A G 1.424642 3.7243e-06
13:43313127 C T 0.042844 -1.1517e-05
13:43322347 C T 0.060189 2.5994e-05
13:43322710 G T 0.025388 5.2047e-05
13:43329467 T C 1.310761 -3.6071e-05
13:43351947 G A 0.493948 3.1145e-05
13:43359726 G A 0.785063 2.5338e-05
13:43360239 G A 0.291764 -3.5217e-06
13:43360418 A G 0.086824 2.1399e-05
13:43366370 G T 0.816411 -7.6233e-05
13:43372771 A C 0.036904 -4.0958e-05
13:43385224 T C 0.053711 1.7220e-05
13:43388584 T C 0.077460 6.9350e-06
13:43390045 C A 0.396748 4.0350e-05
13:43390210 T C 0.058245 1.4592e-05
13:43391068 A G 0.038917 -2.2956e-05
13:43395119 A G 0.042536 1.4499e-04
13:43403288 C A 0.030643 -4.9851e-05
13:43404082 A G 0.030929 1.4964e-05
13:43404854 T C 1.051818 1.6005e-05
13:43405108 T C 0.224087 -5.3699e-05
13:43406928 A G 0.028381 -1.2802e-05
13:43409346 C T 0.274977 -6.5726e-06
13:43414020 T C 0.432110 2.5711e-05
13:43414603 T C 0.037560 -1.0452e-04
13:43415553 C T 0.400441 1.6181e-05
13:43416870 G A 0.078476 3.6803e-05
13:43422758 C T 0.034480 -7.2325e-06
13:43437209 C T 1.826881 -8.9541e-05
13:43439468 G A 0.708924 -5.5381e-05
13:43451322 T C 0.266788 -7.1755e-06
13:43451446 C T 0.077778 4.0522e-05
13:43451532 C T 1.681429 -4.3850e-05
13:43454448 G A 1.359587 -5.5089e-05
13:43458697 C T 0.032535 -4.2444e-05
13:43459736 C G 0.062929 -4.3474e-05
13:43461217 T C 0.203272 2.2956e-05
13:43461562 T C 0.057521 -1.6046e-05
13:43462352 C T 0.273581 3.0748e-06
13:43462422 T A 0.677116 4.1985e-05
13:43462607 A G 0.155676 -9.7275e-06
13:43462708 C T 0.030228 -1.9976e-05
13:43469670 C T 0.664623 -2.4888e-05
13:43469952 A G 0.044123 -5.6040e-05
13:43478867 A G 0.377452 1.8637e-05
13:43480001 A G 1.219588 -1.2973e-05
13:43485813 T C 0.021623 -9.6305e-06
13:43486351 G T 0.342154 2.3838e-05
13:43488448 G T 0.872659 -6.2893e-06
13:43491157 T C 1.850780 3.9200e-05
13:43491871 T C 0.788685 -1.8855e-05
13:43493632 G A 1.687833 -7.9467e-06
13:43495933 C G 0.958526 -2.3124e-05
13:43496235 G A 1.442166 2.3619e-05
13:43496853 C T 0.046203 -2.7367e-05
13:43496935 C T 0.519982 -3.5302e-06
13:43497822 G A 1.690456 -3.6786e-05
13:43500949 T C 0.035866 -4.4137e-05
13:43501936 T A 0.060812 -3.3940e-05
13:43508034 A G 0.331440 4.0052e-05
13:43508445 A G 0.025284 1.0886e-04
13:43510489 C T 0.293338 -9.2726e-05
13:43519699 A C 0.331080 -3.2677e-05
13:43524816 A G 1.031253 -2.4924e-05
13:43531285 C T 0.152829 2.4263e-06
13:43534350 A G 0.045723 1.2839e-04
13:43535563 C T 0.115669 -7.2835e-05
13:43546327 C T 0.421626 1.1604e-05
13:43547734 A G 0.078531 -1.9535e-05
13:43550139 A C 1.244168 -2.6180e-05
13:43556058 T C 1.348263 6.0183e-05
13:43558189 A G 1.117285 1.7790e-05
13:43570887 C A 0.078093 5.4727e-06
13:43579154 T C 0.055681 -1.2209e-05
13:43581524 G A 0.062990 2.4200e-06
13:43597865 G A 0.483533 2.9450e-05
13:43598844 A C 0.481942 3.1576e-05
13:43606294 A G 0.041231 -5.9949e-06
13:43607371 A G 0.048021 2.5928e-05
13:43623341 G T 0.035135 2.4271e-05
13:43631705 G A 0.044541 2.1010e-05
13:43637525 A G 0.998413 2.5367e-05
13:43638230 A G 0.618527 1.0102e-05
13:43649257 T C 0.113481 4.4550e-05
13:43662605 C T 0.064951 -1.9828e-05
13:43669111 A G 1.014499 2.9828e-05
13:43684965 C T 0.389805 3.8269e-05
13:43689829 T C 0.025590 1.4254e-06
13:43692227 G A 0.036894 -2.0829e-05
13:43693266 A G 0.049855 -3.0367e-05
13:43695660 A G 0.394976 -3.0744e-05
13:43696284 T C 0.313618 -2.2970e-05
13:43698055 C T 0.245590 -2.2372e-05
13:43698252 A G 1.767812 -2.6195e-05
13:43700320 A G 0.065668 1.7903e-06
13:43701165 T C 1.965923 -3.9191e-05
13:43701259 C T 0.037761 -5.6760e-05
13:43702139 G A 0.343530 -4.0272e-05
13:43703833 A G 0.030637 1.1288e-05
13:43704795 A G 0.678761 -3.8169e-05
13:43704967 A C 0.254133 -1.5442e-05
13:43707502 G T 0.034567 -8.3284e-06
13:43709013 T C 0.027644 -1.1996e-04
13:43712491 A G 0.029231 5.3018e-05
13:43720613 G A 0.851844 -1.1832e-04
13:43721963 G T 0.032672 -8.7104e-06
13:43724416 C T 0.095941 -9.3585e-05
13:43726053 G A 0.052636 -5.9271e-05
13:43726452 A G 0.276347 -4.7728e-05
13:43727076 G A 1.160343 -1.6190e-04
13:43727388 T C 0.081666 -9.0689e-06
13:43727849 G A 1.114861 3.8779e-05
13:43730599 T C 1.038186 5.6133e-05
13:43746561 A G 0.349428 6.3587e-06
13:43747989 G T 0.682471 4.4388e-05
13:43748288 A G 0.112310 -1.2448e-05
13:43753380 T G 0.044736 -2.1122e-05
13:43754105 G A 0.813840 -4.2715e-05
13:43754669 G A 0.212438 1.4302e-05
13:43754772 T C 0.887840 5.1310e-05
13:43762719 A G 0.300602 4.9856e-05
13:43763488 T C 0.358841 -1.8658e-05
13:43764569 A G 0.789065 -6.1233e-05
13:43766581 T C 0.093176 6.3089e-05
13:43769344 T C 0.057297 -6.7574e-05
13:43770474 C G 0.433795 1.6555e-04
13:43770831 C T 0.525413 3.7465e-05
13:43773340 G A 0.459177 -1.2929e-05
13:43773499 T C 0.410857 9.4757e-05
13:43777114 G A 1.762710 2.6881e-05
13:43778313 C T 0.352937 1.4351e-04
13:43780219 T C 0.107269 -1.2428e-04
13:43781269 C T 0.049407 4.4422e-05
13:43781811 C T 0.259735 -2.3049e-05
13:43788031 T C 1.185005 -4.7568e-05
13:43792402 T C 1.762736 4.4676e-05
13:43793433 G A 0.586835 -3.1612e-05
13:43798077 C A 0.545536 2.2066e-05
13:43802061 T C 1.650900 1.5121e-05
13:43813313 C T 0.161853 2.4666e-05
13:43815291 C T 0.060790 -9.4900e-05
13:43816415 G C 1.234554 9.9156e-05
13:43820859 A G 0.104624 1.4843e-04
13:43834270 T C 0.136383 -1.8650e-05
13:43837686 G C 0.091410 -1.6621e-04
13:43839083 A G 0.029111 2.9326e-06
13:43843500 C T 0.253253 7.7828e-06
13:43843569 A G 0.276785 1.6235e-05
13:43848721 C T 0.448823 -1.9524e-05
13:43852435 G A 0.062925 -6.6510e-05
13:43860757 C A 0.055733 1.9322e-05
13:43863718 A C 1.333397 4.0527e-05
13:43868365 T C 0.037437 -2.9637e-05
13:43880856 C T 0.055217 -7.8735e-05
13:43881664 T G 0.227102 -1.2416e-04
13:43881808 T C 0.348694 1.7669e-05
13:43886476 A G 0.689407 -3.4272e-06
13:43886638 C T 0.065496 -1.5846e-05
13:43889505 A G 0.262588 -1.0818e-04
13:43891149 C T 0.537165 -1.2302e-04
13:43892830 T C 0.628514 2.1824e-05
13:43895193 T C 0.047563 -3.6226e-05
13:43902183 T C 0.093241 -7.2666e-06
13:43914870 C T 0.475201 -3.8693e-05
13:43915752 A G 0.060978 -4.3176e-05
13:43921052 T C 0.080761 7.3935e-06
13:43923444 G T 0.702134 -1.6884e-05
13:43925304 C T 0.183914 -1.9521e-05
13:43928135 C T 1.303773 -3.5590e-05
13:43929302 T C 0.552781 -6.1986e-05
13:43929635 C T 0.069933 1.0917e-05
13:43930595 T C 0.035758 2.4711e-05
13:43932798 T C 0.102251 2.7805e-05
13:43939020 C T 0.561330 -2.0074e-05
13:43942342 T C 0.059394 -1.3062e-05
13:43944759 T G 1.194511 -1.0063e-05
13:43947140 T C 0.102176 1.0655e-05
13:43973462 C T 0.232354 -2.5696e-05
13:43974974 A G 0.189993 9.7282e-05
13:43984089 T C 0.062448 9.5437e-05
13:43995737 T C 0.037368 3.0148e-05
13:43997586 C T 0.114014 1.0327e-05
13:44001796 T C 0.104565 5.3497e-05
13:44003382 C T 0.173589 6.9497e-05
13:44009788 T C 0.041000 -4.0727e-05
13:44010951 G A 0.232918 -2.4633e-05
13:44021748 A G 0.070718 -3.0681e-05
13:44028728 G A 0.159087 -3.0585e-05
13:44030663 G T 0.068544 -8.0658e-05
13:44033421 G T 0.192113 1.2836e-04
13:44033823 C T 0.167241 2.2609e-05
13:44036536 A G 0.063412 -5.8298e-05
13:44039820 A G 1.000166 -2.9423e-05
13:44040138 T C 0.071478 5.0312e-05
13:44048143 A G 0.555300 8.3131e-06
13:44058704 G A 0.041185 1.7824e-07
13:44062058 T G 0.025249 -6.5874e-05
13:44068882 C A 0.026193 5.4584e-05
13:44076644 A C 0.032691 -5.0300e-05
13:44086933 T C 0.550704 2.6620e-06
13:44090808 A C 0.113420 9.3140e-06
13:44091269 T G 0.246197 -3.8218e-05
13:44107196 A G 0.028407 4.1141e-05
13:44108556 A G 0.993875 1.9656e-05
13:44108946 A G 0.084412 -3.3008e-05
13:44109698 A G 0.040971 3.2187e-05
13:44122566 A G 1.320395 -2.0805e-05
13:44123280 G T 0.064857 -1.0859e-04
13:44135175 A C 0.034197 -1.2087e-05
13:44139138 T C 0.063623 -5.2969e-05
13:44142726 C T 0.025473 7.3257e-05
13:44143339 T C 0.127263 6.7498e-06
13:44147162 A G 0.766358 -1.8454e-05
13:44158053 A G 0.165384 -8.6744e-05
13:44162499 A G 1.079310 1.2913e-05
13:44171263 G A 0.113809 6.6418e-05
13:44171495 G A 1.500417 4.6574e-07
13:44172992 A C 0.173670 1.3246e-05
13:44208545 C T 0.041163 -2.3531e-05
13:44211836 G A 0.135672 -1.4729e-04
13:44212127 G A 0.662049 -1.0189e-05
13:44213542 G C 0.057336 -8.7329e-05
13:44224239 C A 0.063630 -3.3345e-05
13:44227067 T G 1.078963 4.1287e-06
13:44235707 G C 0.846817 7.8554e-06
13:44235879 T C 0.177247 5.7270e-05
13:44236039 C T 1.237881 -3.2254e-05
13:44242844 A G 0.072773 -5.2116e-05
13:44243894 A G 0.130099 2.6356e-05
13:44250236 C T 0.075785 1.5716e-05
13:44251790 T C 0.146617 -3.9627e-06
13:44252904 A G 0.030643 8.1200e-05
13:44253928 T C 0.114724 -3.9586e-05
13:44255727 C T 1.923842 -1.1855e-05
13:44262229 T C 0.032928 4.1069e-07
13:44262865 A G 0.031429 -4.9514e-05
13:44275628 C T 0.060144 -9.0498e-05
13:44284550 G A 1.862305 -4.3500e-05
13:44294500 A G 1.149321 -1.8549e-05
13:44300156 C T 0.061750 3.6317e-05
13:44300690 T C 0.041056 -2.0915e-05
13:44301187 G A 0.080430 -2.3165e-05
13:44303296 T C 0.134702 -7.8835e-06
13:44304275 T C 0.075895 1.6273e-05
13:44308790 A G 0.061312 -9.6819e-06
13:44315885 A C 0.063412 -1.1285e-05
13:44322598 T C 0.037781 5.0519e-06
13:44324312 C G 0.036843 -7.7507e-05
13:44333748 C A 0.633376 3.8151e-06
13:44339125 A G 0.118915 -2.2830e-05
13:44345008 G A 0.076048 1.4427e-06
13:44346523 A G 0.175342 6.2854e-05
13:44373886 A G 0.275230 1.0488e-05
13:44378186 C T 0.175793 -1.4114e-06
13:44386404 G A 1.292488 -1.2044e-05
13:44386886 C G 0.028926 1.0373e-04
13:44387286 C G 0.034230 1.0273e-05
13:44387652 A G 0.176462 9.7881e-07
13:44388119 T C 0.050066 -2.7074e-05
13:44398402 G T 0.038754 -1.7571e-06
13:44402100 A G 1.302605 -1.3647e-06
13:44407896 C T 0.024405 -4.6497e-06
13:44407945 G C 1.958266 -4.0697e-05
13:44411432 G A 0.070819 -1.6263e-05
13:44439169 C T 1.089599 -9.5659e-07
13:44446957 T C 0.025872 7.1222e-05
13:44450122 T G 0.176598 1.5987e-05
13:44451820 T C 0.833616 -1.8266e-05
13:44454705 A G 0.071348 -4.5295e-06
13:44455493 A T 0.024684 1.8398e-05
13:44456286 A G 0.024885 1.7266e-05
13:44457925 G A 0.419007 -1.6364e-05
13:44472416 T G 0.138107 1.1758e-05
13:44480132 A C 0.183846 -2.3928e-05
13:44483593 A G 0.215683 9.5228e-06
13:44484409 T C 1.926961 -4.9252e-06
13:44488692 A G 0.054052 -8.2778e-05
13:44489247 A G 0.029484 8.0662e-05
13:44491229 A G 0.831867 -1.6716e-05
13:44509510 T G 0.041081 3.4480e-05
13:44511008 A C 0.107895 1.4019e-04
13:44511191 C T 0.250861 -1.3398e-05
13:44514422 A G 0.048238 -6.2107e-05
13:44519281 G C 0.061909 -2.6953e-05
13:44520571 A G 0.042386 3.6832e-05
13:44521853 A G 0.069177 3.4145e-05
13:44527474 A G 0.026476 6.9769e-06
13:44528110 T C 0.064691 2.8261e-04
13:44533844 A G 0.460634 -2.9421e-05
13:44534657 G A 0.057567 -4.8214e-05
13:44550570 T C 1.096461 8.8517e-06
13:44551293 T C 0.090917 9.5174e-05
13:44551531 G A 1.716110 -4.3527e-06
13:44557726 A G 0.119849 -2.2444e-05
13:44559147 G A 0.028602 -3.1014e-05
13:44578949 C T 0.035353 5.3294e-05
13:44584825 A G 0.033269 -2.8624e-05
13:44588710 T C 0.136341 -7.2270e-06
13:44593911 T G 0.849589 3.2777e-07
13:44597059 A G 1.603489 2.8488e-05
13:44607726 T C 1.469122 -2.1517e-05
13:44618831 A C 1.810085 -1.2274e-04
13:44622489 A G 0.036722 -7.8698e-05
13:44623964 T C 0.061267 2.4256e-05
13:44627532 T C 0.042380 -3.5994e-05
13:44634264 G A 0.026294 1.7767e-07
13:44637493 T C 0.154024 2.6169e-05
13:44637699 A G 0.034934 -8.4519e-05
13:44638373 T C 0.948123 -2.8197e-05
13:44638383 A G 0.157140 9.0360e-06
13:44638412 T C 1.078171 -8.3059e-05
13:44640469 A G 0.547075 -1.1446e-04
13:44641133 A G 0.045570 2.4420e-05
13:44642464 G A 0.422711 9.3111e-05
13:44653676 A G 1.592515 2.5030e-05
13:44659315 G C 0.160798 -1.5988e-05
13:44662982 T C 0.021448 3.2632e-05
13:44664210 A G 1.878882 9.3284e-05
13:44677456 G A 0.108288 -4.7427e-05
13:44677599 T C 1.847726 -8.5550e-05
13:44679234 G A 1.494253 6.1695e-06
13:44681750 C G 0.311797 -6.7512e-05
13:44681950 A C 1.877966 -1.0165e-04
13:44682153 G A 0.149525 -2.4837e-06
13:44686922 T C 1.638310 -4.8586e-04
13:44689167 C T 0.088398 1.3762e-04
13:44700122 T C 0.210159 1.5506e-04
13:44700353 C T 0.033467 -5.4523e-05
13:44713982 T C 0.066752 5.7504e-05
13:44728235 G A 0.027410 -7.3691e-06
13:44733748 T C 0.025151 -4.7489e-06
13:44739929 C A 0.219462 1.4641e-04
13:44753309 A G 1.689839 5.0744e-05
13:44754872 G T 0.042419 -8.0930e-05
13:44761076 A G 0.118668 -1.8072e-04
13:44762592 A G 0.081501 6.2913e-05
13:44765322 T C 0.110041 -1.2057e-05
13:44778182 G A 0.244149 1.2629e-05
13:44789180 C T 1.351755 3.6745e-05
13:44793949 G T 0.327396 -7.0097e-05
13:44804303 G A 0.021948 1.0470e-04
13:44808174 A C 0.737523 -2.4425e-05
13:44810628 T C 0.140054 -1.7951e-05
13:44811032 A G 0.438647 -8.7265e-05
13:44816343 T C 0.030150 2.3858e-05
13:44824667 G T 1.008059 4.6882e-04
13:44825234 A G 0.026761 -7.6380e-05
13:44827992 T C 0.026456 -1.1689e-04
13:44828902 A G 0.093591 2.9375e-05
13:44833134 C T 0.441283 -4.9782e-05
13:44840996 T C 0.059657 -4.1742e-05
13:44844281 T G 0.515127 -1.5840e-05
13:44848338 G A 0.186059 1.3805e-04
13:44852696 A G 1.260676 1.8891e-05
13:44855068 T C 0.721917 3.5704e-05
13:44860514 G A 0.461299 -3.9322e-06
13:44864401 C T 0.066888 -1.1565e-04
13:44868790 T C 0.360382 2.6749e-05
13:44873710 C T 1.029919 -4.5749e-05
13:44875797 A G 0.782551 -1.3832e-05
13:44877318 G A 0.223123 -4.7103e-05
13:44880953 A G 0.076343 -1.4068e-04
13:44886739 T C 0.089200 -6.0135e-05
13:44887846 A G 0.065600 8.8788e-05
13:44888006 C G 1.090592 6.1010e-06
13:44890335 A C 0.794917 -1.3779e-05
13:44891932 T C 0.431234 -1.8893e-04
13:44892338 T C 0.260134 -1.1242e-05
13:44897838 A G 0.097853 -1.5711e-04
13:44898441 G A 0.033162 -2.8496e-05
13:44898818 A G 0.064328 8.3222e-05
13:44901189 A G 0.176118 -5.0639e-05
13:44903745 T G 0.048673 7.5555e-05
13:44906833 T C 0.187316 9.1158e-05
13:44908741 C T 0.473896 1.0006e-04
13:44911382 T C 0.325773 -2.1704e-06
13:44912736 C G 0.559516 6.8315e-05
13:44931683 G A 0.124530 3.5097e-06
13:44931890 T C 0.267567 1.1472e-05
13:44953286 T C 0.126857 -4.7162e-06
13:44953743 A G 0.025817 6.9572e-06
13:44960162 G A 0.125909 -7.8292e-06
13:44964182 C T 0.923095 3.8964e-05
13:44971503 C A 0.058988 1.1302e-04
13:44972900 G C 0.954368 -1.9320e-05
13:44976684 T C 1.887233 -1.4018e-05
13:44989768 T G 0.942605 -5.1212e-05
13:44997079 A G 0.098960 9.1425e-06
13:45007697 C G 0.087551 6.5252e-05
13:45007870 C G 0.025898 -1.7716e-05
13:45008147 C T 0.022194 5.0503e-05
13:45011809 C A 0.039079 -1.5813e-05
13:45022492 T C 0.079424 -5.1417e-05
13:45023955 C T 0.022305 -8.1217e-05
13:45029513 C A 0.207199 2.7180e-05
13:45039118 T C 0.135341 6.1402e-05
13:45043884 G A 0.510180 4.7089e-05
13:45046033 A T 0.034616 -2.0456e-05
13:45055091 C T 0.265120 2.1302e-05
13:45069050 C A 0.098142 -2.4391e-05
13:45071771 G T 0.070436 5.0937e-05
13:45077570 C G 0.031357 4.0526e-05
13:45082090 C T 0.111329 2.0254e-05
13:45089160 G A 0.057521 -4.4380e-05
13:45090478 C A 1.041370 4.0314e-05
13:45094001 G A 0.789980 -1.1352e-05
13:45098290 G C 0.050660 5.6997e-06
13:45106596 A G 0.092397 -8.2259e-05
13:45129079 C A 0.022029 -2.5457e-05
13:45138827 C G 0.026174 -9.4500e-05
13:45141441 G A 0.041432 2.6663e-05
13:45152432 G C 0.091134 2.1260e-05
13:45164330 G A 0.246525 -1.8642e-06
13:45196430 C G 0.152291 8.9722e-06
13:45204788 T C 0.021581 7.8636e-05
13:45209779 C G 0.046401 -4.0665e-05
13:45214063 C A 0.863575 1.4103e-05
13:45222314 A G 0.248839 -1.5056e-05
13:45227703 C T 1.710732 1.8921e-05
13:45229278 A G 0.021377 -6.5066e-05
13:45235140 T C 0.762327 -1.0641e-05
13:45236493 C A 0.043227 2.8559e-05
13:45238038 T C 0.843587 7.0173e-06
13:45242423 T C 0.073049 1.1038e-05
13:45243353 A G 0.304922 -2.7022e-05
13:45243575 T G 0.102465 -2.2005e-05
13:45250961 A G 1.923040 5.8381e-05
13:45254087 T C 0.895656 -4.3161e-06
13:45254880 G A 0.129123 -1.0668e-05
13:45271626 C G 0.039261 8.4708e-06
13:45273066 G A 0.035210 -5.1063e-05
13:45282299 C G 0.769866 -7.7734e-06
13:45293965 A G 0.044785 2.4935e-05
13:45298252 C A 0.342820 3.7160e-05
13:45300931 C T 0.132680 3.7675e-05
13:45303758 T C 0.199195 1.8996e-05
13:45305925 C T 1.544089 1.2518e-05
13:45311741 C G 0.199698 -1.0301e-04
13:45313862 A G 0.078985 5.9340e-05
13:45323409 A G 0.052945 5.5445e-05
13:45323647 C T 0.037024 -3.2941e-05
13:45326919 T C 0.365488 5.3088e-05
13:45335782 C T 0.263987 6.4474e-05
13:45340156 G A 0.021467 8.7915e-05
13:45341027 G A 1.725231 -3.0021e-05
13:45353294 A G 1.672530 -4.8692e-05
13:45356685 G A 0.150632 5.6646e-06
13:45356737 G C 0.071530 -4.2881e-05
13:45368752 C T 1.105987 -7.2606e-05
13:45370880 A C 0.037836 -2.1954e-05
13:45377534 G A 0.523452 -5.0342e-05
13:45384603 G A 1.713686 4.3101e-05
13:45389004 C T 1.311290 2.0240e-05
13:45389600 A G 0.020796 -4.2177e-06
13:45391126 T C 0.038534 -6.3498e-05
13:45391797 T G 0.108814 -4.1030e-05
13:45392171 C T 1.174570 2.4628e-05
13:45392378 A G 0.171421 -1.4113e-05
13:45399087 T C 0.962570 3.3689e-05
13:45400755 G A 0.422899 2.2285e-05
13:45402810 T G 0.093909 -5.8333e-05
13:45408789 G A 0.976387 1.5556e-05
13:45411025 A G 0.078025 9.0591e-05
13:45411795 T C 0.309982 9.2939e-06
13:45415868 A G 1.477327 -1.9613e-06
13:45426920 C T 0.020614 8.6101e-05
13:45426922 A C 0.087307 -2.2639e-06
13:45427650 C T 0.929749 1.4302e-05
13:45428410 C T 0.039147 5.7307e-05
13:45430051 G A 0.030030 -2.5204e-05
13:45433561 A G 0.147234 -1.7024e-05
13:45439778 C T 0.182272 -4.8554e-05
13:45442294 C T 1.682192 1.4312e-04
13:45442652 A G 0.022996 -1.3777e-06
13:45445171 T C 1.411753 2.4339e-05
13:45446179 C T 0.087518 -3.8921e-05
13:45447667 G A 1.659371 -3.0750e-05
13:45450915 A C 0.113095 -4.3671e-05
13:45454887 A G 0.142070 -1.1701e-05
13:45455150 G A 0.023506 3.0906e-05
13:45459178 A G 1.525263 6.3514e-06
13:45460401 G A 0.093990 -6.1209e-05
13:45464857 G T 0.369208 4.9662e-05
13:45469830 C T 1.381298 2.0874e-05
13:45470509 C T 0.028105 4.3703e-05
13:45470655 A C 1.696577 1.4151e-06
13:45471006 T C 0.086980 8.2926e-05
13:45473004 G A 0.662695 -7.8247e-06
13:45474982 C T 0.446086 1.3234e-05
13:45475831 T C 0.073568 3.9730e-05
13:45475967 A C 0.196040 -5.0374e-06
13:45476808 T C 0.453795 -1.9801e-06
13:45477111 C T 0.042837 -9.7777e-05
13:45477410 T C 0.263977 -5.2699e-05
13:45478112 A G 0.183921 -5.7055e-05
13:45479769 G A 1.464918 3.1338e-05
13:45480793 T G 0.046116 -6.3752e-05
13:45482918 T C 1.428718 3.4853e-05
13:45486141 T C 0.020640 -5.6829e-07
13:45491572 G A 0.112803 -3.2789e-05
13:45495991 G A 0.062987 3.7174e-05
13:45496559 T C 1.470348 3.3256e-05
13:45499974 A G 0.066888 -1.5280e-05
13:45503333 C T 1.850919 6.1021e-05
13:45506375 T C 0.063974 -3.9625e-05
13:45507659 A G 0.052685 3.0809e-05
13:45516398 A G 1.941051 3.5496e-04
13:45518712 T C 0.025200 -1.5134e-04
13:45538904 T C 0.056843 3.2696e-06
13:45569862 G A 0.099323 -6.2314e-05
13:45576635 C T 0.043577 -1.6091e-04
13:45589633 T G 0.036258 6.2269e-06
13:45595067 A C 0.973995 2.8303e-05
13:45596694 A G 0.022883 -1.9058e-05
13:45614245 C T 0.043354 -1.9552e-05
13:45620771 A G 0.160165 -2.9743e-05
13:45623152 G A 0.041870 -2.0712e-05
13:45626168 A G 0.061767 -3.0334e-05
13:45627149 T C 0.512189 1.1251e-05
13:45635321 G A 0.378834 1.8233e-05
13:45643125 G A 0.087278 6.7513e-05
13:45677108 T C 0.052257 2.2358e-05
13:45685690 G A 0.198922 1.4425e-04
13:45685847 C T 0.315805 8.6666e-05
13:45694139 C T 1.852938 -3.9256e-06
13:45697107 G A 0.077664 1.0402e-05
13:45697136 G C 0.190688 -5.6912e-05
13:45701319 A G 0.435827 1.6401e-05
13:45713315 C T 0.044418 -2.2139e-06
13:45729241 A C 0.050358 -2.6591e-05
13:45748590 G A 0.041494 -5.8580e-05
13:45768777 T C 0.050738 1.5030e-04
13:45769056 A G 0.048495 -4.0661e-05
13:45778379 G A 0.052185 1.6216e-05
13:45784496 C T 1.858586 -3.8600e-05
13:45785127 G A 0.049585 -3.8535e-05
13:45788257 A G 0.049744 -8.7114e-06
13:45802771 T C 0.075275 -4.1440e-05
13:45808384 C T 0.075376 -3.9145e-05
13:45810159 A C 0.141820 6.1101e-05
13:45826876 G A 1.257229 1.8672e-05
13:45839767 G A 0.031461 6.0579e-05
13:45843646 A G 0.026618 6.7272e-05
13:45862336 T G 0.068437 2.2075e-05
13:45866024 C T 0.669274 1.3349e-04
13:45879770 C A 0.149879 -7.7704e-06
13:45886230 T C 0.780474 2.0702e-05
13:45888418 C T 0.766303 6.2576e-05
13:45892546 A G 0.621464 1.2613e-05
13:45898136 T C 0.043665 4.9766e-05
13:45900267 A G 0.064925 -2.9340e-05
13:45901354 G A 0.277791 2.1964e-05
13:45904894 T G 0.213256 -3.5355e-06
13:45914957 C T 1.290719 1.0371e-05
13:45931369 T C 0.129363 5.6292e-05
13:45942912 A G 0.076032 -2.7743e-07
13:45947696 C T 0.859482 1.4721e-05
13:45958864 T C 0.234768 -1.5518e-05
13:45959284 A G 0.043016 -4.4028e-05
13:45966083 G T 1.139489 -6.1046e-06
13:45970108 A G 0.129697 8.3610e-05
13:45971120 A G 0.116380 -3.6831e-05
13:45996706 A G 0.871825 1.8218e-05
13:46013945 C T 0.984638 8.3021e-06
13:46017206 A G 0.207907 -2.7119e-05
13:46018866 C A 0.080884 -8.6913e-06
13:46022709 C A 1.266389 1.2594e-05
13:46033965 T G 0.913958 -1.8682e-05
13:46037501 T C 0.145919 -9.5456e-06
13:46039407 T G 0.789958 1.1254e-04
13:46044874 A G 0.843964 -1.9756e-05
13:46045258 T G 0.058560 3.6744e-06
13:46051356 T C 0.088463 7.2087e-05
13:46053593 T C 1.774693 8.3458e-05
13:46057286 A G 0.124329 -5.4743e-06
13:46061156 G A 0.789247 1.2129e-04
13:46068153 G A 0.073734 2.0952e-05
13:46088628 A G 1.789945 5.9513e-05
13:46089680 G A 0.141067 -2.1123e-05
13:46098192 G A 1.018170 -5.4179e-05
13:46104849 T C 0.033321 -6.5156e-05
13:46107177 T C 1.511011 1.0563e-04
13:46107928 T C 1.652834 9.4454e-05
13:46115693 T C 0.038219 -5.9158e-05
13:46117835 A G 0.820503 1.7319e-05
13:46124833 A G 0.042101 1.7380e-05
13:46127736 C T 0.052010 -1.0986e-04
13:46130137 T C 0.088661 5.8987e-05
13:46144208 G A 1.021568 1.9958e-05
13:46146712 G A 0.798030 1.5729e-05
13:46148096 G A 0.135104 -1.3539e-05
13:46150943 A G 0.108171 -8.6842e-06
13:46154749 G A 0.104280 9.2811e-05
13:46157119 T C 0.027024 5.2028e-05
13:46157367 C A 0.030880 -4.0392e-05
13:46158199 T C 0.451559 7.6772e-07
13:46162672 C T 0.259858 -7.3348e-06
13:46164352 C T 1.038199 -1.5559e-05
13:46168409 C T 0.591447 4.2300e-05
13:46170621 T A 0.132868 3.6069e-05
13:46175718 T C 0.083783 -2.1579e-05
13:46177697 T G 0.023931 -1.2920e-05
13:46187253 C A 0.394054 -3.3324e-05
13:46197444 G A 0.058349 -1.0565e-05
13:46203828 G T 0.034791 -5.6318e-05
13:46226081 T C 0.040163 -3.3069e-05
13:46234155 G A 0.156588 2.7792e-05
13:46234316 T C 0.130814 2.7284e-05
13:46248464 T C 0.268729 -1.2101e-04
13:46256308 T C 1.139454 -7.3800e-05
13:46262524 T G 0.110005 -1.7162e-05
13:46263246 A G 0.070232 1.4096e-05
13:46265207 C G 1.294192 -9.4395e-06
13:46271185 G A 1.044499 -1.5179e-05
13:46276710 C G 0.052692 -2.8637e-05
13:46276766 T C 0.330642 1.4387e-04
13:46281805 G C 1.700878 -2.3780e-05
13:46286428 A C 0.028816 -6.8775e-06
13:46287153 C A 1.599052 -2.3162e-05
13:46287373 A C 0.093848 -1.7650e-05
13:46288145 G A 1.386417 -4.2358e-05
13:46291974 T G 0.745345 3.8956e-07
13:46300050 A G 1.062695 -5.5924e-05
13:46300824 G A 0.326659 6.8441e-05
13:46302972 A G 0.019958 -8.7237e-06
13:46305611 G A 0.041367 -3.0969e-05
13:46307319 A G 1.473130 -4.2049e-06
13:46311506 T C 0.041143 -3.0685e-05
13:46314231 T C 0.667366 4.8276e-05
13:46316910 G A 0.217683 1.6164e-05
13:46319884 A G 0.087333 -5.6618e-06
13:46320728 A G 0.050166 -3.5980e-05
13:46323074 G A 0.062864 2.1976e-06
13:46326574 A G 1.725250 1.2826e-05
13:46337299 G A 0.296892 9.5696e-05
13:46345494 T C 1.631377 2.2731e-05
13:46347748 G A 1.472760 -2.7502e-05
13:46355296 T G 0.132297 -3.2963e-05
13:46356418 C T 0.508405 1.1679e-04
13:46357125 G C 0.219315 3.8488e-06
13:46360678 A G 0.746692 -6.4575e-05
13:46361224 C A 0.404090 -2.2452e-06
13:46364674 A G 1.750934 4.4676e-07
13:46365721 C G 0.094799 -2.2911e-05
13:46367093 G A 0.215122 -2.2352e-05
13:46367527 C T 1.046723 1.1740e-05
13:46373508 A G 0.111524 -2.6738e-06
13:46375032 C T 0.771028 1.0017e-05
13:46381285 A C 0.093835 -9.5012e-05
13:46384586 T C 0.040205 1.6831e-05
13:46384644 C A 0.800305 -3.0715e-05
13:46385564 C A 0.055223 3.0995e-05
13:46388095 T C 0.052627 3.2279e-04
13:46392528 G T 1.767319 5.1567e-06
13:46393685 C T 0.044217 1.9514e-05
13:46396118 A G 0.107947 6.8473e-06
13:46398445 C T 0.093682 1.9185e-06
13:46401862 A C 0.130499 -2.3727e-04
13:46403802 C G 0.034217 5.0995e-05
13:46407340 C A 0.971726 4.6948e-05
13:46409870 A C 0.052364 -9.9403e-06
13:46412506 A G 1.103494 1.3403e-06
13:46415832 A G 0.729142 1.2669e-05
13:46425101 C A 0.230825 -3.9457e-05
13:46431462 G A 0.310310 -8.1179e-06
13:46432484 A G 0.203385 6.9279e-05
13:46443793 G A 0.086603 -5.3349e-07
13:46446516 G T 1.220260 -1.9058e-05
13:46447104 G A 0.148616 -1.1951e-04
13:46450849 C T 0.211509 -8.1866e-06
13:46451176 A G 0.057898 -4.1228e-05
13:46454232 G A 0.044506 -2.0848e-05
13:46458626 A G 0.196943 3.8525e-05
13:46459627 T C 0.096646 5.8586e-05
13:46461630 A G 1.589244 -6.3467e-05
13:46465446 G C 0.124913 1.6847e-06
13:46465828 G A 0.174242 9.9546e-05
13:46466092 A G 0.298697 6.6041e-05
13:46468754 T G 0.146299 1.4601e-05
13:46471661 T C 1.428968 -3.9263e-06
13:46474448 T C 0.044678 2.5686e-06
13:46482479 G T 0.124205 3.8227e-05
13:46483679 A G 1.205135 -6.0267e-06
13:46496093 G A 0.033717 9.4977e-05
13:46497628 G A 1.468979 1.4568e-05
13:46500064 A C 0.619218 4.2384e-06
13:46500126 T G 0.513673 -7.9332e-06
13:46501203 T C 0.079011 1.3140e-03
13:46502539 A G 0.031737 -1.2461e-05
13:46503671 A G 0.142859 2.5832e-05
13:46504141 T C 0.063162 -6.2117e-05
13:46505599 C T 0.142516 1.8104e-05
13:46510731 T G 0.580623 -4.8642e-06
13:46512027 G A 0.033198 -4.7529e-05
13:46519595 C T 0.021308 6.8794e-06
13:46522676 G A 0.598487 5.0769e-05
13:46522766 A G 0.041724 6.1205e-05
13:46530764 G T 0.084221 -2.7786e-05
13:46541450 T C 0.765507 -6.8343e-05
13:46551059 C T 0.071754 -1.2428e-05
13:46566423 T C 0.124163 2.5337e-05
13:46580951 T C 0.040367 -1.7535e-05
13:46582368 T G 1.378169 7.2980e-06
13:46600881 T C 0.131781 -8.2000e-05
13:46619068 T C 0.030721 -3.6589e-06
13:46627677 C T 1.896055 1.4721e-05
13:46629944 G A 1.416570 -2.4971e-06
13:46630614 A T 0.078654 -1.2060e-04
13:46630967 A C 0.091384 1.8177e-05
13:46634939 G C 0.654201 7.6113e-05
13:46649453 A C 0.650049 -6.0601e-05
13:46660420 T C 0.022360 1.1448e-06
13:46662286 C T 0.076447 -1.1660e-04
13:46664444 C T 0.690608 -1.3730e-05
13:46672874 A C 0.549642 -1.8572e-07
13:46677073 T C 0.053792 1.0302e-04
13:46682821 C T 1.491657 -7.4209e-06
13:46686284 G A 0.162359 -1.9524e-05
13:46687090 G A 0.376520 -2.2935e-04
13:46691982 G A 0.520677 6.0999e-05
13:46698191 A G 0.035298 5.1139e-05
13:46698332 C A 0.022366 -1.8492e-05
13:46699594 A G 0.497558 -2.6836e-05
13:46701206 A G 0.036638 4.5597e-06
13:46704213 G A 0.879972 8.7683e-06
13:46708291 C T 1.811039 -6.4153e-06
13:46710312 T C 0.029283 2.0807e-05
13:46711972 T C 0.480722 5.2553e-05
13:46718503 C T 0.053130 1.0544e-04
13:46719156 A G 0.065976 2.3435e-05
13:46724166 T C 0.874068 2.2260e-06
13:46728771 C T 1.101534 4.6496e-07
13:46731790 A G 0.049933 -6.0021e-05
13:46742767 T C 0.021636 -1.9794e-05
13:46745531 A G 0.374157 6.0742e-05
13:46745569 A G 0.040134 -2.4586e-05
13:46745935 C A 0.331515 4.7759e-05
13:46749087 C T 0.446723 1.6231e-05
13:46749173 G A 0.160051 9.1137e-05
13:46749669 A G 1.522410 3.9123e-05
13:46749781 C T 0.073883 -1.4324e-04
13:46750002 G A 0.686460 1.9756e-05
13:46750881 C T 0.166669 -5.9655e-05
13:46752704 A G 1.093461 -7.3841e-06
13:46766565 A G 0.766368 -2.0284e-05
13:46769432 A G 1.289482 -1.1708e-05
13:46772643 G A 1.832432 -6.8942e-06
13:46773111 C T 0.023584 -1.1979e-04
13:46776198 C T 0.388390 1.5062e-05
13:46776719 A G 0.076411 -2.5068e-05
13:46777501 T C 0.649826 9.7891e-06
13:46782272 T C 0.054938 2.3812e-05
13:46785403 T C 0.040436 7.7639e-06
13:46801970 G A 0.169500 3.3061e-05
13:46802177 G A 0.139447 1.6115e-05
13:46803693 A C 0.139499 1.5172e-05
13:46807995 A G 1.288557 -1.0383e-05
13:46808627 A G 0.540924 6.1961e-06
13:46817265 A C 0.168740 3.5216e-05
13:46819190 A G 0.045755 -3.3048e-05
13:46819307 T A 0.133261 1.9633e-05
13:46826803 G T 0.709284 2.4648e-05
13:46833717 C G 0.557098 -1.3252e-05
13:46835110 C T 0.073860 3.0736e-05
13:46843503 T C 1.293049 1.6372e-05
13:46848425 C T 0.093919 4.4655e-05
13:46855166 A G 0.598377 1.3860e-05
13:46858684 T C 0.056703 3.8358e-05
13:46863963 C T 0.540236 6.5271e-06
13:46865347 A G 0.064698 2.0197e-05
13:46865392 T C 0.071673 5.5004e-05
13:46870850 C T 0.217456 3.9481e-06
13:46871865 G A 0.113988 5.7864e-06
13:46883622 C T 0.060767 -9.6492e-05
13:46884053 C T 0.038712 -3.3182e-05
13:46888585 G A 0.240306 -9.3000e-05
13:46894950 G C 0.735676 -2.5514e-05
13:46895225 G A 0.116295 -6.6519e-05
13:46903964 A C 0.020234 -7.0956e-05
13:46906874 T G 0.419066 2.0554e-05
13:46908853 C T 0.061036 -7.5243e-05
13:46910828 T C 0.030792 7.6380e-05
13:46913577 T C 0.020250 -3.4057e-05
13:46917469 A G 0.299171 7.5991e-06
13:46928432 T C 0.072481 -4.0730e-05
13:46936438 C T 0.041682 -6.4808e-05
13:46943857 T G 0.108483 -2.0566e-05
13:46946157 T C 0.670991 -5.8191e-06
13:46948723 A G 0.064094 4.4157e-06
13:46957456 G A 0.044421 -2.7850e-05
13:46960155 A G 0.353440 -8.9379e-06
13:46970088 G A 0.289654 1.4181e-05
13:46972593 T C 0.032698 -1.3534e-05
13:47011486 C T 0.052705 -4.3604e-06
13:47014095 T G 0.355264 -1.1077e-05
13:47020500 A G 1.110839 1.6934e-05
13:47043218 C T 0.358957 -3.1204e-06
13:47055837 C A 1.769334 -2.0440e-05
13:47056349 T C 0.048582 4.6635e-06
13:47057627 A G 0.430559 -3.2298e-05
13:47059080 G A 0.262666 2.2458e-05
13:47060543 A G 0.032506 2.2643e-06
13:47060781 C T 1.203376 -6.2766e-06
13:47060785 C T 0.601136 4.0426e-05
13:47076692 T C 0.198828 1.5273e-05
13:47084220 A G 0.231276 2.6172e-05
13:47084282 A G 0.041224 2.5266e-05
13:47088700 A G 0.185806 3.4731e-05
13:47090844 T C 0.060842 4.9230e-05
13:47091158 T C 0.065720 -2.3646e-05
13:47095662 C T 0.968935 -3.4601e-05
13:47098196 T C 0.062257 -9.4975e-06
13:47104580 A G 0.695480 1.8096e-05
13:47113251 C T 0.366387 2.3502e-05
13:47118418 G A 0.049076 3.5744e-05
13:47126443 C T 0.060160 -3.2083e-05
13:47127813 T C 0.223032 -1.4209e-06
13:47129607 A G 0.878606 -1.9263e-05
13:47133122 A C 0.039222 -1.8727e-05
13:47134726 G A 0.205706 4.0879e-07
13:47135370 A G 0.054120 -6.7495e-06
13:47135726 A G 0.165241 3.8624e-06
13:47135731 A G 0.226187 -1.0801e-05
13:47152942 C T 1.201477 1.0475e-05
13:47153131 A C 0.046804 7.8758e-05
13:47169092 A G 1.611487 8.4629e-06
13:47182146 A G 0.035090 3.4784e-05
13:47188832 T C 0.078236 2.5112e-05
13:47193825 T C 0.104607 -1.9129e-05
13:47195604 A G 0.133439 4.3940e-05
13:47203895 C T 0.150291 4.1012e-05
13:47204385 G C 1.396271 3.4706e-05
13:47212961 A G 1.518480 4.1974e-05
13:47214871 T C 0.203070 3.8024e-05
13:47227450 A G 1.156436 6.3980e-07
13:47243357 T C 0.335932 -5.1865e-05
13:47245318 T C 1.303095 2.1051e-05
13:47246594 T C 0.073584 -3.2444e-06
13:47258281 A G 0.928120 -5.0344e-05
13:47258783 G A 0.021915 -9.7956e-06
13:47260337 T C 0.554212 2.6414e-05
13:47261853 A G 0.027371 -2.6938e-05
13:47264500 T C 0.028569 2.0495e-05
13:47264930 G A 1.921534 -9.8922e-06
13:47274639 T G 1.452172 -2.1601e-05
13:47279258 T G 0.067148 -3.0774e-05
13:47281751 G A 0.415674 -2.0232e-05
13:47284766 A G 0.246132 5.3311e-05
13:47288435 T G 0.829332 3.4762e-05
13:47290354 C T 0.048657 6.0617e-05
13:47295916 T C 1.094821 1.9639e-05
13:47296735 C A 0.028923 1.0638e-04
13:47300001 A G 0.278148 6.7445e-05
13:47307650 A G 0.046086 5.5718e-05
13:47313419 T C 0.313618 3.2035e-05
13:47314172 A G 0.149704 -3.4601e-05
13:47314326 C T 0.057748 -3.9082e-05
13:47316046 T C 0.057531 -6.2268e-05
13:47321753 T C 1.207319 -3.9255e-05
13:47321818 G T 0.098431 -9.7131e-06
13:47324173 G A 0.080102 -8.4400e-06
13:47325150 A G 1.511050 -4.6593e-05
13:47325380 A G 0.860157 2.3372e-05
13:47325598 G A 0.056755 -8.0036e-05
13:47327160 C T 1.447148 -1.2631e-05
13:47328903 C A 0.060241 -6.8986e-05
13:47332180 G A 0.645256 -8.0423e-06
13:47332629 A G 0.046041 -1.1073e-04
13:47334645 G A 0.759675 1.5876e-05
13:47335860 T C 0.043513 -2.6738e-05
13:47337846 T C 1.556504 -3.0417e-07
13:47340583 A G 1.242967 -1.4779e-06
13:47345630 T C 0.039670 6.9417e-05
13:47350124 A C 1.234142 -1.1924e-06
13:47357995 A G 0.256262 -1.2042e-05
13:47365059 A G 0.188117 -5.6804e-06
13:47383524 A G 1.141486 6.9742e-06
13:47389947 G T 0.229140 -4.7924e-06
13:47390843 C A 0.957588 4.2456e-05
13:47390877 T C 0.112378 -7.2787e-05
13:47400686 G A 1.468560 -2.5327e-06
13:47406657 A G 0.051429 2.1886e-05
13:47409034 A G 0.180149 5.0605e-05
13:47411985 G A 1.155202 -2.0881e-05
13:47412075 C T 0.282221 -7.3829e-05
13:47415701 T C 0.031341 -1.8264e-05
13:47416386 T C 0.261890 2.6719e-05
13:47418136 T C 0.026742 -5.8275e-05
13:47418383 A G 0.304763 4.6507e-05
13:47423291 T C 1.083578 -4.3197e-05
13:47425941 G A 0.040608 -3.4248e-05
13:47427920 C A 0.061377 2.3038e-05
13:47428471 C A 1.416927 -1.4098e-04
13:47429297 T C 0.066470 7.2311e-06
13:47429446 C T 0.493335 -7.6414e-05
13:47430312 C T 0.080027 3.6097e-05
13:47430602 C T 0.078615 1.3830e-04
13:47431471 A G 0.489115 1.2876e-05
13:47432928 G T 0.098246 9.0195e-05
13:47433355 G C 0.360343 -2.0705e-06
13:47435283 A G 1.898794 -8.6069e-05
13:47437096 C T 0.047369 2.9410e-05
13:47446847 T C 1.390029 -2.1568e-05
13:47447236 A G 0.911475 -6.3412e-05
13:47452169 C T 0.047748 4.5207e-05
13:47456190 C T 1.517642 -3.5800e-05
13:47457294 G A 0.025641 -8.0862e-06
13:47457693 C T 0.324673 3.3533e-05
13:47466384 C T 0.046330 -1.1875e-04
13:47466622 A G 0.046132 -9.1779e-06
13:47469968 T G 0.047774 4.4750e-05
13:47470824 T C 1.895256 -6.8543e-05
13:47471461 A G 0.178114 -2.2288e-05
13:47471478 T C 0.805274 -3.2924e-05
13:47471890 A G 1.817186 -4.4455e-05
13:47472650 T A 0.028887 -1.0154e-04
13:47485570 G A 1.838839 -2.8012e-04
13:47503880 T C 0.484935 1.2169e-04
13:47507837 T C 0.626813 -6.4308e-04
13:47517450 T C 0.144848 2.0104e-04
13:47525408 T C 0.047255 3.9769e-05
13:47535376 A C 0.030341 6.4951e-05
13:47537149 T C 1.334095 4.8361e-05
13:47539075 T C 0.739493 -9.1219e-06
13:47556185 G A 0.365079 4.9712e-05
13:47564655 G A 0.065379 -8.9996e-05
13:47565206 T C 1.282770 1.7166e-05
13:47568781 C A 0.044337 -3.2412e-05
13:47573616 G A 0.661669 -1.0113e-05
13:47580175 A G 0.071497 2.0743e-04
13:47581554 G T 0.031029 4.4369e-06
13:47585038 G A 0.067281 -8.7011e-05
13:47594717 G C 0.024054 -1.2610e-05
13:47596020 C T 1.466476 -2.0175e-04
13:47596714 T C 0.302588 6.2035e-06
13:47609532 C T 0.070329 -8.7689e-05
13:47611165 G A 0.134871 -2.3897e-04
13:47612713 A G 0.568302 -2.7906e-05
13:47628849 G A 1.024372 1.7213e-04
13:47654893 A G 0.343284 2.0314e-04
13:47660119 A G 0.035314 -2.2940e-06
13:47662624 C T 0.118123 7.5200e-06
13:47665963 A C 0.116510 1.3021e-05
13:47675070 A G 1.365767 4.4129e-05
13:47675183 T G 1.028705 4.2730e-05
13:47675330 T C 0.079923 3.7199e-05
13:47679491 G A 0.052864 -1.6452e-05
13:47679529 G T 0.156121 -8.9461e-05
13:47682803 C A 0.118872 -2.9699e-05
13:47683344 G A 0.054496 -6.7909e-05
13:47686910 A G 0.062023 1.7361e-05
13:47687899 T C 0.091313 -2.0838e-05
13:47690527 A C 0.585167 -1.5154e-05
13:47694801 G A 1.050965 7.7759e-05
13:47697001 A C 0.064341 8.2021e-06
13:47697499 A G 0.045038 -1.8586e-05
13:47697715 G A 0.062127 -4.9599e-05
13:47699333 T C 0.083815 -3.7782e-06
13:47702475 G A 1.724770 2.1520e-05
13:47703694 A G 0.041630 -6.8006e-05
13:47710163 C T 0.042597 -6.3267e-05
13:47710765 C T 1.675636 4.4785e-06
13:47712292 G T 0.020432 8.4201e-05
13:47716018 G A 1.005028 3.9040e-05
13:47724835 A G 0.064266 1.6027e-04
13:47725415 T C 0.430309 -2.4662e-05
13:47726116 C A 0.033434 -2.1763e-05
13:47728501 A G 0.101514 -7.4999e-05
13:47732939 G A 0.030861 4.8098e-06
13:47736047 G A 0.067203 -4.5374e-05
13:47742635 G A 0.202480 -8.7399e-06
13:47745729 A C 0.180908 4.5968e-05
13:47747520 G A 0.303591 2.1335e-05
13:47749717 G A 0.050497 -7.6949e-05
13:47753250 A G 0.045551 1.3565e-04
13:47762316 A G 0.043743 1.5993e-05
13:47771058 G A 0.021256 5.2194e-05
13:47775763 C A 0.035087 1.4050e-05
13:47777827 C T 1.672338 2.7752e-05
13:47779523 G T 0.086003 6.1217e-05
13:47789961 A G 0.065155 2.3530e-05
13:47794752 C A 0.068281 -9.6632e-05
13:47807626 C T 1.955559 1.7825e-05
13:47812246 A C 0.931466 -2.8709e-05
13:47816507 A G 0.053675 -1.7270e-05
13:47822892 C T 0.055577 -7.0767e-06
13:47822976 G T 0.507937 1.7350e-05
13:47823735 G A 0.158607 -7.5315e-05
13:47833091 A C 0.098804 1.6010e-05
13:47836897 G A 0.184502 -1.4724e-05
13:47838345 C T 0.826917 8.9676e-05
13:47849445 A G 0.094760 2.9643e-05
13:47849546 C G 0.990785 2.2371e-05
13:47856419 G A 0.928444 2.6769e-05
13:47861165 A G 0.076038 -3.6834e-06
13:47862887 C A 0.323699 -5.8427e-05
13:47863156 A G 0.126967 -2.7606e-04
13:47872698 G A 0.891589 2.4215e-05
13:47880494 G C 0.055441 5.2674e-05
13:47891491 C T 0.030043 -6.3339e-05
13:47891517 C T 0.050147 -1.0534e-05
13:47892548 C T 0.411902 -3.6142e-05
13:47893395 A G 0.046252 4.7049e-05
13:47898879 G A 0.098249 -1.4849e-04
13:47899095 G A 1.218472 2.3098e-05
13:47903643 A C 0.071137 -1.3227e-05
13:47912937 T C 0.072763 4.1840e-05
13:47917035 T G 0.134089 -1.0139e-05
13:47922622 A G 0.036365 7.1565e-05
13:47927313 A C 0.052620 -1.5559e-05
13:47936248 T C 0.046080 8.6908e-05
13:47947527 G A 0.074110 1.7098e-05
13:47964023 T C 1.667168 1.8735e-05
13:47973143 C T 1.412035 5.9311e-05
13:47984080 A G 0.080920 -7.2284e-05
13:47984571 T C 1.035817 3.4755e-05
13:47986085 C T 0.827245 -2.2969e-05
13:47990087 C T 0.766244 -3.2407e-05
13:47996857 C T 0.720456 8.0336e-05
13:47998660 T C 0.022383 1.0020e-05
13:47999079 A C 0.114186 -5.2525e-05
13:48017770 A G 0.707165 1.5613e-04
13:48045978 G A 0.078641 -3.9589e-05
13:48061667 C T 0.084046 3.5241e-05
13:48064646 G A 0.049001 -2.3748e-05
13:48066565 C T 0.749194 5.9113e-05
13:48066939 T C 0.022915 8.1779e-05
13:48079890 C T 0.039702 2.2511e-05
13:48085944 A G 0.069826 -3.8261e-06
13:48096468 A G 0.057145 -6.0954e-05
13:48097939 G A 0.064941 9.5011e-05
13:48098153 C A 0.095591 -4.6946e-05
13:48098485 A G 1.933884 1.2029e-04
13:48101712 G C 0.111550 9.9081e-05
13:48105846 A G 0.031033 4.9874e-05
13:48112347 C A 0.104202 -5.3236e-05
13:48113517 G A 0.045298 3.6383e-05
13:48116300 A G 0.022243 1.5297e-04
13:48116863 G A 0.244554 6.8002e-06
13:48117102 A C 0.034207 -2.4175e-05
13:48119960 A G 0.222513 3.2486e-05
13:48121296 T C 0.036719 -1.0815e-05
13:48121633 C T 1.390763 5.3000e-06
13:48127514 A G 0.861020 2.3712e-05
13:48127669 T C 0.119944 -6.0462e-05
13:48130094 C T 0.278132 9.4892e-06
13:48132488 C A 0.641176 -9.4006e-06
13:48132734 C T 0.983206 -1.7295e-05
13:48136736 T C 1.795229 3.4345e-04
13:48155499 A G 0.226787 -1.2286e-06
13:48162558 A C 0.727487 1.3981e-05
13:48163349 G A 1.823019 1.1035e-04
13:48166251 T C 0.034350 8.6966e-05
13:48172836 C T 0.026381 -5.1311e-06
13:48174825 A G 0.040666 -1.7516e-05
13:48176465 A G 0.096740 -1.4437e-05
13:48179362 T C 0.038894 5.2186e-05
13:48180955 G C 0.029880 -1.2857e-05
13:48195338 A G 0.132660 -8.7493e-06
13:48195765 A C 0.086963 1.5715e-05
13:48198716 C T 1.520482 -3.0937e-06
13:48204426 C T 0.053802 -2.9504e-05
13:48215632 C T 0.060163 -7.0590e-05
13:48215874 G A 0.210539 1.1773e-04
13:48221989 G A 0.104422 2.2975e-05
13:48226614 A C 0.053266 -3.5773e-06
13:48240679 C T 0.369876 -3.3613e-06
13:48241484 C T 1.327967 3.1455e-06
13:48245126 A G 0.059771 1.4124e-04
13:48248316 A G 0.120255 6.4290e-05
13:48264421 A G 0.036359 -5.6005e-06
13:48273085 G A 0.901595 -1.0565e-05
13:48278242 G C 0.100041 -5.5897e-06
13:48281621 G A 0.170198 6.2550e-05
13:48283010 C T 0.959646 4.0455e-06
13:48285106 A C 0.194125 -3.3732e-05
13:48292879 A G 1.267375 -1.0013e-06
13:48294472 G A 0.092462 -2.1618e-06
13:48302407 C T 1.078262 7.5654e-07
13:48322743 A G 0.866213 4.3511e-06
13:48326014 C A 1.334682 -9.6105e-06
13:48333822 C T 0.020322 -2.6601e-05
13:48333991 G A 0.867755 4.3773e-06
13:48371531 C T 0.044171 -7.8647e-05
13:48381589 A G 0.098924 7.1509e-05
13:48381991 A G 0.069978 -1.5703e-05
13:48386268 C T 0.086356 1.9168e-05
13:48388548 G A 0.767146 -6.3810e-06
13:48389183 A G 0.097759 1.8337e-05
13:48391031 G A 0.149983 -2.5825e-05
13:48393070 T C 0.064983 2.3637e-05
13:48396520 C T 0.028569 4.7880e-05
13:48399154 T C 0.039215 7.1428e-05
13:48400077 G A 1.089930 -5.5539e-06
13:48400502 T C 0.722021 1.8648e-05
13:48405477 G A 0.023210 7.2684e-05
13:48409714 T C 0.058735 3.2883e-05
13:48414274 G A 0.134290 6.6876e-05
13:48419778 A C 0.028176 4.9914e-05
13:48424838 G A 0.030056 2.0197e-05
13:48431473 T C 1.069131 -1.1884e-05
13:48431714 A G 0.150830 2.3937e-05
13:48439637 T C 0.077165 1.0192e-05
13:48442322 T C 0.176212 -1.3885e-05
13:48445958 T C 0.055175 -7.5649e-06
13:48451070 G A 0.249864 -4.7221e-05
13:48451322 T C 0.043701 1.3734e-05
13:48454491 A G 0.779088 3.4497e-05
13:48458931 C T 0.626248 -1.2188e-04
13:48478301 A G 0.047868 7.8187e-05
13:48480516 C T 0.956221 4.4030e-05
13:48505286 C T 0.062468 2.6846e-05
13:48505493 T C 0.458346 2.4835e-05
13:48511653 C T 0.021623 4.6432e-05
13:48522908 T G 0.126601 -5.2952e-06
13:48523797 C A 0.041477 5.2986e-05
13:48523952 T C 0.245330 3.6372e-05
13:48527236 A C 0.169565 -3.0077e-05
13:48544484 G T 0.020549 -3.9502e-05
13:48545973 T C 0.126906 -7.4091e-07
13:48583207 T G 1.643045 -5.9305e-06
13:48583854 T C 0.041734 4.2257e-05
13:48584940 C T 1.397371 -2.6281e-05
13:48636883 A C 0.035707 3.2271e-06
13:48642458 G A 0.069881 3.3703e-05
13:48645553 A C 0.032909 5.0531e-05
13:48658067 C T 0.246560 -1.1712e-04
13:48666761 G C 1.856031 -2.1105e-05
13:48668152 T G 0.048423 6.3692e-05
13:48668267 T C 0.028228 -1.8709e-05
13:48669181 G C 0.032094 4.7293e-05
13:48671081 G A 1.321459 2.3714e-05
13:48671486 G T 0.074802 1.1957e-05
13:48676968 G T 0.074273 1.6856e-04
13:48693922 G A 0.390743 -6.6043e-05
13:48701329 G T 0.096701 3.8705e-05
13:48703582 T C 0.165767 -2.6788e-05
13:48712474 T C 1.856057 -7.2242e-06
13:48722634 T C 0.053386 3.2362e-05
13:48724166 A G 1.873513 6.9904e-06
13:48724592 A G 1.341333 -5.7094e-05
13:48726219 A G 1.923095 -9.8210e-05
13:48731503 G A 1.186683 -3.3223e-05
13:48736838 A G 0.106010 -2.1425e-05
13:48741438 A C 0.034512 -5.9439e-05
13:48752094 A G 1.914939 1.0538e-05
13:48754024 A G 0.776962 3.2915e-05
13:48760557 G A 0.456560 7.4225e-06
13:48764577 T G 0.039949 -5.8848e-05
13:48768660 A C 0.093439 5.1899e-06
13:48788990 G A 0.329817 2.5988e-05
13:48794745 C T 0.037086 1.0000e-05
13:48800949 A G 0.548503 3.5025e-07
13:48814989 A G 0.255561 3.0915e-05
13:48825230 G C 0.034012 -8.2616e-05
13:48825425 C T 0.061955 -1.4002e-07
13:48827242 G A 0.121755 2.0188e-06
13:48849803 G A 0.502647 -7.1145e-06
13:48868999 C T 0.117068 -2.6620e-05
13:48879905 A G 1.976374 -3.7434e-05
13:48884146 A G 0.055658 -3.9925e-05
13:48886807 A G 0.054782 -9.4462e-05
13:48891836 A G 1.575313 1.6294e-05
13:48931979 C T 0.256142 4.0787e-05
13:48940056 T C 0.061578 -7.4277e-06
13:48944049 C A 1.948224 -7.7167e-05
13:48944730 A G 1.958802 -5.8656e-05
13:48950824 T G 0.150074 4.9866e-05
13:48973931 C A 0.024343 -5.0483e-05
13:48974742 A G 1.444827 7.5425e-06
13:48978247 C T 0.040182 8.0430e-05
13:48985639 A C 0.030403 -1.3926e-05
13:48987032 G A 0.271053 2.0585e-05
13:48989812 G A 0.502962 -2.7748e-05
13:48998413 G A 0.059599 3.1062e-06
13:49005621 T C 0.039494 1.0412e-05
13:49021886 A G 1.956715 -6.4642e-05
13:49029385 C T 0.062659 3.5023e-05
13:49034624 T C 1.975349 -1.8756e-05
13:49056734 G C 0.089700 -3.3442e-05
13:49059067 C T 0.049988 -1.8278e-05
13:49059577 T C 1.428261 -5.2211e-08
13:49065644 G A 0.061543 7.7760e-06
13:49088646 A G 0.111141 -1.6119e-05
13:49090067 T C 0.042088 -1.8000e-05
13:49093583 T C 0.022373 3.6996e-05
13:49094863 A C 0.023746 -5.2792e-05
13:49094957 T C 0.045580 -1.0623e-04
13:49102584 A C 0.183895 -1.8276e-05
13:49113353 A C 0.092371 -2.5518e-05
13:49114756 G A 0.073078 4.6301e-06
13:49123516 T C 0.843454 9.5143e-06
13:49153095 G A 0.163612 -1.3064e-05
13:49153728 A G 1.752868 -1.7470e-05
13:49154010 C T 0.061864 -1.9923e-05
13:49154577 G A 0.082835 -7.3560e-05
13:49156428 C T 0.021889 5.7108e-05
13:49158025 G A 0.028598 4.8607e-05
13:49176512 C T 0.562560 -1.1075e-05
13:49186732 A G 0.646135 1.8104e-05
13:49195583 C T 0.724504 1.1855e-05
13:49212695 T C 0.114108 -9.8685e-06
13:49214508 T G 0.506649 -2.3182e-06
13:49215747 G T 0.135663 2.0033e-05
13:49229603 T C 0.085694 -1.9480e-05
13:49253456 G C 0.060530 -3.6279e-05
13:49253788 G A 0.108019 -1.1175e-05
13:49268247 G A 0.541648 1.5495e-06
13:49281554 G A 0.054087 2.0552e-04
13:49284125 A G 0.997462 2.7793e-05
13:49286438 A G 0.064182 2.8412e-05
13:49293116 G A 0.091563 -2.7984e-07
13:49296495 T C 0.082322 -3.2338e-06
13:49296801 C T 1.510719 2.1348e-05
13:49297940 T A 0.032454 3.1506e-05
13:49298065 G C 0.273711 8.9389e-06
13:49304242 T G 0.622246 -3.2856e-05
13:49305501 T A 0.036521 -3.2622e-06
13:49307675 A G 0.031370 -3.5666e-05
13:49310958 A G 1.606875 2.3500e-05
13:49315399 T G 0.053841 2.1978e-05
13:49315583 C T 1.489440 -5.6900e-06
13:49322158 G A 0.143449 2.4413e-05
13:49323259 C T 1.916451 7.9941e-06
13:49336677 G A 1.882913 5.6108e-05
13:49348724 G A 0.311690 7.3352e-06
13:49351814 G T 0.024538 2.5447e-05
13:49358620 T C 0.047372 -6.6683e-05
13:49362609 G A 1.427615 -4.4264e-05
13:49363151 A C 0.040312 5.9167e-06
13:49365692 C T 0.032987 2.2446e-05
13:49369531 C T 0.093088 4.7279e-05
13:49371738 A G 0.304130 -6.5665e-06
13:49377189 G A 0.093487 -3.5234e-06
13:49383447 C T 1.426170 -2.2871e-04
13:49383761 C T 0.537529 -6.1045e-05
13:49384046 G C 0.985131 1.3915e-05
13:49385331 G A 0.136205 1.2206e-04
13:49385427 T C 1.750531 3.0354e-06
13:49387896 C T 1.834593 2.0225e-05
13:49388029 C T 0.074334 -1.6743e-05
13:49392865 T C 0.887041 -2.6092e-05
13:49404763 A G 0.291186 -1.3099e-06
13:49405105 A G 0.055684 5.2255e-05
13:49408049 T C 0.346912 -4.1222e-05
13:49408473 T C 0.733150 6.6461e-06
13:49415797 C T 0.030620 7.1624e-06
13:49418258 G A 0.053130 -5.4712e-06
13:49427737 T C 0.275094 -3.4067e-05
13:49440238 C T 0.200419 -2.4441e-05
13:49443270 T G 0.116497 -1.3512e-05
13:49447633 G A 1.644970 -1.2008e-05
13:49447734 C T 0.351869 8.5132e-06
13:49449719 T C 0.028494 -1.6874e-05
13:49463912 C T 0.307149 -8.7222e-07
13:49464288 T C 0.040858 -4.0754e-05
13:49464977 G T 0.406225 3.7546e-06
13:49466143 C T 0.052928 4.4842e-05
13:49479027 C T 0.312095 -1.9193e-06
13:49481458 A G 0.058683 -5.5851e-05
13:49482707 T C 1.945199 1.2054e-05
13:49482919 C T 0.079174 9.4650e-05
13:49485613 C A 1.256765 5.6892e-07
13:49493085 C T 0.442042 1.1983e-05
13:49495712 T C 0.732865 -4.7693e-05
13:49497137 T C 0.045204 4.6963e-05
13:49497904 G A 0.485694 9.5673e-06
13:49497994 C A 0.639631 1.8139e-05
13:49498155 G A 0.639958 -1.9412e-05
13:49500173 G A 0.667236 -6.4795e-05
13:49502031 A G 0.070202 7.2124e-05
13:49504761 C A 0.120479 -6.3263e-05
13:49514444 C T 0.159418 -3.7308e-05
13:49514612 C T 0.066385 1.6823e-06
13:49520970 A G 0.692562 2.0799e-05
13:49524346 C T 0.873107 -4.8803e-06
13:49525379 C T 0.805979 6.8713e-06
13:49531002 C A 0.319311 -1.4788e-06
13:49545566 G A 0.043224 1.1262e-05
13:49545624 C A 0.042932 -7.3056e-05
13:49545703 C G 0.095091 3.3985e-05
13:49545811 G T 0.025528 -7.3379e-05
13:49554480 T G 0.504286 4.2764e-06
13:49563833 G A 0.401263 3.0331e-05
13:49618502 G A 0.036278 4.9901e-05
13:49628551 G A 1.376978 -1.0556e-05
13:49628859 A G 0.126730 -2.1583e-05
13:49652762 A G 0.103802 -3.5381e-05
13:49670181 G T 0.026810 7.4660e-05
13:49675242 C A 0.039225 -3.8479e-05
13:49679157 G A 0.198004 1.3410e-05
13:49689212 G C 0.035664 3.8462e-05
13:49719060 G A 0.413811 3.7081e-05
13:49720892 G A 0.025956 6.4140e-05
13:49742412 C T 0.033733 1.6440e-05
13:49748280 G A 0.121972 1.1832e-05
13:49759627 A C 0.092342 3.6626e-05
13:49764579 C A 0.042101 1.4659e-05
13:49767343 A G 0.042630 -6.9357e-05
13:49775997 G A 0.140376 4.9256e-06
13:49784825 T C 0.039287 2.1641e-05
13:49785877 T C 0.064555 -2.6404e-05
13:49800103 A G 0.073753 -2.0455e-06
13:49806980 A C 0.608624 2.2968e-05
13:49853124 T C 0.058070 3.1203e-06
13:49861524 G A 0.299596 -4.4698e-05
13:49866322 T C 1.372220 -9.9686e-06
13:49869912 G A 0.022438 7.4847e-06
13:49876695 A G 0.057807 -4.8643e-05
13:49880940 A G 0.080676 1.7669e-05
13:49890086 C T 0.067236 -3.1824e-05
13:49895310 C T 0.120706 1.2189e-05
13:49895786 T C 0.044710 1.2238e-04
13:49897577 G A 0.473448 1.3109e-05
13:49901088 T C 1.386916 -4.0568e-06
13:49902288 T G 0.455684 3.5229e-05
13:49908180 C T 0.132479 4.5946e-06
13:49913930 A G 0.096856 1.4714e-06
13:49918092 C G 0.087684 -7.1369e-06
13:49930369 T C 1.558010 9.9354e-06
13:49945247 T C 0.028413 5.4706e-05
13:49962409 C T 1.038822 -2.4469e-05
13:49969235 T C 0.054275 1.0096e-04
13:49976183 A G 0.035892 -6.4419e-05
13:49976235 C T 0.305562 2.0820e-05
13:49980637 G A 0.915374 2.9862e-05
13:49982571 A G 0.045307 1.0990e-04
13:49987663 A G 0.287960 1.1474e-05
13:49987815 G A 0.171158 -1.7310e-05
13:49987959 A G 0.823162 -2.4152e-05
13:49988058 C A 0.988007 1.6386e-05
13:49988458 C T 1.602421 9.7524e-06
13:49990500 A G 0.048926 -8.7437e-05
13:49991380 A G 0.067606 4.4797e-05
13:49992128 G A 1.106685 -9.8802e-06
13:50000974 C T 1.189834 -3.3992e-05
13:50002042 T C 0.377465 -1.2978e-05
13:50002417 A G 0.027423 -3.9912e-05
13:50005050 G A 0.127435 -1.3762e-05
13:50012407 T C 1.227741 1.1592e-05
13:50013622 C A 1.414424 -1.1681e-05
13:50021542 A G 0.047511 -8.8543e-05
13:50022882 G A 0.086308 -5.9670e-05
13:50023136 A C 0.062361 -6.1956e-06
13:50027333 C T 0.173070 -7.9210e-04
13:50032293 T C 1.111024 5.6498e-05
13:50044585 G T 1.123660 6.6426e-05
13:50053840 C G 0.032555 2.1206e-05
13:50057097 A G 1.395550 -1.8387e-05
13:50063238 T C 1.106636 5.1771e-05
13:50067443 A G 1.111264 4.4974e-05
13:50069572 G T 0.029630 1.5272e-04
13:50072245 G A 0.312456 5.0539e-06
13:50087142 C T 0.603944 4.9515e-05
13:50101094 A G 1.095302 3.7356e-05
13:50102992 C T 1.071572 1.5936e-05
13:50104780 G A 0.030445 -4.0855e-05
13:50111762 A G 1.420111 4.5242e-05
13:50114491 C T 1.699843 1.7128e-04
13:50118998 T C 0.024294 7.0189e-05
13:50126241 T C 0.029650 3.9989e-05
13:50128133 C G 0.099807 -1.0186e-04
13:50132909 T C 0.081384 -6.9842e-06
13:50141345 A G 1.415320 3.9756e-05
13:50141362 A G 0.276545 2.7562e-05
13:50142021 T C 0.128318 2.1376e-05
13:50142595 G A 0.362161 3.2517e-05
13:50144197 T G 0.082721 2.1825e-05
13:50145780 C A 0.228073 6.0661e-05
13:50149945 T C 1.660910 1.5101e-04
13:50160830 T C 0.103539 3.0669e-05
13:50161032 G T 0.084588 1.5872e-05
13:50174223 A C 0.363132 2.9239e-05
13:50179863 G A 0.076249 7.8123e-05
13:50183204 T C 0.111430 -1.2846e-04
13:50185712 T C 0.280267 2.8364e-05
13:50192320 T G 0.111738 5.0256e-05
13:50192594 A C 0.089047 -3.3628e-05
13:50194394 A G 1.370879 1.0768e-04
13:50198880 G A 0.031396 8.3659e-06
13:50200008 T C 1.707064 1.6860e-04
13:50204975 T C 0.064737 -5.7729e-05
13:50205025 C T 1.077612 5.5269e-05
13:50209294 A G 0.101608 1.0613e-04
13:50214314 G T 0.168295 3.1501e-05
13:50215682 C G 1.312994 1.3849e-04
13:50219247 G T 0.101141 4.7323e-05
13:50224317 C T 0.038030 7.8830e-08
13:50227577 C T 0.473367 -1.8464e-05
13:50246074 T C 0.538350 -1.5416e-05
13:50251125 C T 0.028494 -7.5713e-05
13:50256828 T C 0.232636 -5.5832e-05
13:50258449 G A 1.481640 2.1388e-05
13:50263874 A C 0.040624 -1.0766e-05
13:50264707 C T 0.289002 -5.2048e-05
13:50265068 C T 0.175112 -2.5777e-05
13:50266109 C T 1.140599 7.9971e-06
13:50273356 T C 0.061062 3.2709e-06
13:50276679 T C 0.657823 -1.0430e-05
13:50283568 C T 0.030390 7.9588e-05
13:50284572 A G 0.115422 4.6107e-05
13:50293533 C T 0.041137 -6.1466e-06
13:50305303 T C 0.175998 -3.9486e-05
13:50306528 C T 0.020396 -6.5058e-05
13:50326174 T C 0.033925 -2.4037e-05
13:50334693 C T 1.019763 -1.7078e-06
13:50340340 A G 0.206667 -3.8728e-05
13:50348776 G A 0.028741 7.4025e-05
13:50349898 A G 0.045269 3.0612e-05
13:50353437 T C 0.031007 6.5749e-05
13:50354728 T C 0.525069 6.1573e-05
13:50357873 C A 1.752388 -2.0327e-05
13:50361178 A G 0.031880 -3.5597e-05
13:50365706 A G 0.075694 3.9786e-06
13:50367712 G C 0.099223 -8.9253e-05
13:50367735 T C 0.081897 2.7262e-05
13:50371708 T C 0.066710 -1.5709e-04
13:50386913 A G 0.716753 5.7737e-06
13:50392956 G A 0.208929 1.5886e-04
13:50409647 T G 0.117363 -5.0548e-05
13:50412762 A G 0.115055 1.1339e-05
13:50422008 T C 0.402898 3.4436e-05
13:50428990 C G 0.120979 -1.3867e-05
13:50429858 T C 0.434596 -1.4786e-06
13:50431598 T C 0.085756 -1.9135e-04
13:50437438 A G 1.140629 2.7645e-05
13:50438427 T C 0.125062 -5.8394e-06
13:50442373 T C 0.027972 -8.0947e-05
13:50444271 T G 1.737000 -4.1697e-05
13:50465577 G A 0.083017 6.4807e-05
13:50467935 C T 0.081397 7.2189e-05
13:50468631 A G 0.048543 6.5657e-05
13:50469869 G T 1.181538 3.4774e-05
13:50471855 A G 0.063503 -1.1858e-05
13:50475379 A G 0.034804 3.2693e-05
13:50492106 C T 0.040147 5.7904e-05
13:50494740 T C 0.069157 -2.8250e-05
13:50507971 A G 0.057787 -7.1239e-05
13:50511364 T C 0.221299 9.5274e-05
13:50560058 C T 0.285824 3.4338e-05
13:50587140 C G 0.027913 1.3419e-05
13:50601566 G A 0.056872 8.4976e-05
13:50626599 C A 0.020263 6.6410e-05
13:50656582 A T 0.503569 -5.8388e-05
13:50663037 T C 0.093429 1.9265e-04
13:50665444 T C 0.027888 2.2022e-05
13:50666074 T C 0.103332 -4.2641e-05
13:50680680 A C 0.022999 -3.1713e-06
13:50696448 T C 0.251280 2.2044e-05
13:50697838 A C 0.243749 -6.7464e-06
13:50701190 A G 0.441997 -1.3458e-05
13:50703411 C T 0.029757 5.5116e-05
13:50705473 A G 0.054133 -3.8075e-06
13:50705702 C A 0.027060 1.4208e-05
13:50721117 C T 0.998718 -2.1935e-05
13:50722895 A C 0.043519 2.1300e-06
13:50725514 G A 0.116831 1.6179e-04
13:50733606 G C 0.032750 1.0255e-05
13:50734704 T C 0.660179 -1.0540e-04
13:50734982 C T 0.244931 2.7018e-06
13:50741888 T C 0.052461 -7.0557e-06
13:50747984 A G 0.749259 -3.3986e-05
13:50748254 C T 0.104250 -1.1527e-04
13:50751758 A G 0.865503 -6.1202e-05
13:50753307 A G 0.059232 2.2432e-04
13:50761580 G A 0.092014 -4.5646e-05
13:50761943 A G 0.924578 1.1583e-04
13:50771235 A G 0.079193 2.3508e-05
13:50775950 A G 0.036570 -4.5482e-05
13:50799672 G C 0.097373 4.4783e-05
13:50810171 G A 0.616310 1.6332e-05
13:50819594 A G 0.169652 4.5934e-05
13:50833707 C T 1.062481 -7.5887e-06
13:50833879 A G 0.133949 -4.1363e-05
13:50835715 T C 0.376063 3.3000e-05
13:50859885 C T 0.625346 4.5159e-05
13:50888893 C A 0.723832 8.1797e-06
13:50910525 G A 0.913631 -2.5109e-05
13:50920173 A G 0.953414 2.8541e-05
13:50922728 C T 0.035619 1.1935e-04
13:50925421 T G 0.082575 4.2429e-05
13:50931600 C T 0.133913 -1.0443e-05
13:50931943 A G 0.103160 1.4403e-05
13:50940143 G A 0.133407 4.1688e-06
13:50946507 A C 0.034347 -5.6726e-05
13:50952107 T G 0.091650 -9.2854e-06
13:50953560 A G 0.035749 9.3618e-05
13:50957445 T C 1.598186 2.5017e-05
13:50961820 C T 0.186611 2.0017e-05
13:50964413 T C 0.046541 6.2424e-05
13:50986118 C T 1.489790 -1.2749e-05
13:50989171 A G 0.048972 3.4504e-05
13:50998671 G A 1.484338 -2.6444e-05
13:51016936 A G 0.228650 6.4861e-05
13:51030743 A C 0.025051 5.8898e-05
13:51040660 T C 0.070371 -2.3965e-04
13:51051374 T C 0.174599 -3.4929e-05
13:51055196 T C 0.283984 3.4535e-05
13:51061044 G T 0.513497 -1.6417e-07
13:51067234 G T 0.486197 -3.9265e-05
13:51088356 C G 0.507061 2.1350e-04
13:51096095 T A 0.588757 -5.6354e-05
13:51100953 T C 0.124124 -2.6877e-05
13:51102002 A G 0.113280 -6.7033e-05
13:51102949 T C 0.080962 -3.1799e-05
13:51105334 A G 0.556156 1.4785e-04
13:51106555 T C 1.323147 2.3895e-03
13:51116901 T G 0.431120 2.6218e-04
13:51118945 T C 0.032678 2.1027e-05
13:51125640 A G 0.161716 -1.8034e-04
13:51128506 T G 0.090777 -7.9391e-05
13:51136726 T C 0.071381 1.7426e-05
13:51152028 T C 0.070086 -9.8465e-05
13:51152611 A G 1.576410 -5.7374e-05
13:51153671 T C 0.081108 -3.5407e-05
13:51165494 T C 1.065662 -4.7374e-04
13:51170755 G A 0.393648 3.5804e-04
13:51172376 C T 0.029241 -4.2431e-06
13:51173732 C G 0.187725 -8.5462e-05
13:51174638 G T 1.088641 4.6261e-05
13:51177170 A G 1.314974 2.6146e-07
13:51177830 T C 0.043172 -1.4621e-05
13:51184928 A G 0.975225 1.3406e-04
13:51189645 A G 0.253704 9.9553e-05
13:51202061 A G 0.038306 -1.3092e-05
13:51203769 G A 1.759457 4.5220e-04
13:51226969 C T 0.032058 -2.8922e-05
13:51233907 T C 0.798585 -6.4069e-06
13:51240182 A C 0.208699 -4.0400e-05
13:51242379 A G 0.441124 6.1924e-05
13:51252316 G A 0.100378 -5.8400e-06
13:51253453 A C 0.044269 6.3689e-05
13:51258363 C T 0.133232 -1.5013e-05
13:51261914 A G 0.087152 -1.4122e-05
13:51262542 G A 0.174755 2.5602e-06
13:51264767 C T 0.023314 3.1797e-05
13:51269448 C T 0.279109 -4.5708e-05
13:51269796 G T 1.955676 -2.6966e-05
13:51270185 G A 0.033292 5.0047e-05
13:51274016 T C 0.041383 1.4022e-05
13:51274245 A G 0.105961 1.4859e-05
13:51275108 C T 1.248563 3.7641e-06
13:51294123 T G 0.185978 3.1507e-05
13:51297501 A C 0.071608 -1.2807e-04
13:51300278 C T 0.295419 2.0475e-05
13:51304950 G C 0.204025 4.6013e-05
13:51307156 A G 1.013794 1.0696e-05
13:51308500 T C 0.153557 1.7092e-05
13:51309470 G A 0.125831 -1.3053e-06
13:51310196 A G 0.055619 2.3319e-05
13:51320296 T C 0.032792 4.2591e-05
13:51321219 C A 0.020140 6.0590e-05
13:51332060 G A 0.022454 -4.8142e-06
13:51335392 G A 0.906678 1.7764e-05
13:51337824 C A 0.034992 4.6083e-05
13:51340315 G A 0.886094 -2.7290e-05
13:51340647 C T 0.020847 1.0718e-04
13:51350078 A G 0.063117 -2.0371e-05
13:51353399 T C 0.106655 -3.5955e-05
13:51355243 C T 1.773531 2.3209e-05
13:51356435 T C 0.192454 6.9810e-06
13:51365968 A G 0.499148 2.4159e-05
13:51366715 G C 0.088239 -3.3921e-05
13:51367125 C T 1.174810 -1.8779e-06
13:51369374 A G 0.772622 1.9152e-05
13:51372668 T C 0.084601 -8.0536e-05
13:51373970 C T 0.062078 -1.6230e-05
13:51375138 T C 0.107957 -1.2104e-04
13:51391044 A G 0.052383 -7.5011e-05
13:51391361 C T 0.081030 1.7690e-04
13:51392964 A T 0.094659 9.5935e-06
13:51396086 T C 0.104218 6.5773e-06
13:51401993 T G 1.083455 5.7783e-05
13:51415234 G C 0.400370 3.3831e-05
13:51420354 T C 0.083984 -8.9364e-06
13:51427145 A G 0.469271 2.5323e-04
13:51436370 G A 0.055856 9.1226e-05
13:51439460 G A 0.946205 -4.1997e-05
13:51443315 G A 1.288349 2.3672e-05
13:51443869 C T 1.093763 1.5297e-05
13:51445934 T C 1.489187 1.3264e-05
13:51448459 G A 0.192655 6.3342e-05
13:51452067 G C 0.082156 4.7907e-05
13:51458641 A G 0.206193 3.9367e-05
13:51459328 G A 0.193096 -1.9981e-05
13:51459790 G A 0.402937 3.4011e-05
13:51461179 C T 0.048492 1.9888e-05
13:51461472 A C 0.067103 -2.4024e-05
13:51464001 C T 0.309424 -7.6032e-07
13:51477304 C T 0.057210 2.3328e-05
13:51484445 T C 1.207504 1.7541e-05
13:51485699 G A 0.153047 -1.2261e-05
13:51493831 T C 0.205787 2.2064e-05
13:51507192 A G 0.028024 -6.7773e-06
13:51508967 G T 0.053178 3.2258e-05
13:51547314 T G 0.024970 2.2260e-04
13:51548355 T C 0.345303 -1.4948e-05
13:51554103 G C 0.071111 3.0056e-06
13:51554836 C T 0.295201 2.4556e-05
13:51564256 G A 0.232013 -3.3883e-06
13:51565763 C T 0.070667 3.2715e-05
13:51565820 G A 0.103416 2.8287e-06
13:51566205 G A 0.112585 2.8853e-06
13:51569378 C T 0.815794 2.0581e-05
13:51573708 C T 0.495396 -5.6593e-07
13:51573994 C G 0.238261 -8.5383e-06
13:51574216 T C 0.058264 -4.5921e-05
13:51575041 G A 0.352927 5.4186e-06
13:51575480 T C 1.236304 -3.2473e-06
13:51577097 T C 0.024408 -4.0296e-06
13:51578112 A G 0.172495 -3.3708e-05
13:51579750 C T 0.277810 1.5769e-05
13:51580114 G C 0.636635 -1.8126e-05
13:51580494 G A 0.479414 -1.0348e-05
13:51586550 C T 0.145553 -5.0310e-05
13:51590433 T C 0.287178 3.9009e-06
13:51591805 C G 0.478924 -1.9105e-05
13:51593850 C T 0.311725 -1.3263e-05
13:51594741 G T 1.194898 -7.1014e-05
13:51597882 C A 0.100372 -1.9227e-05
13:51598041 T C 0.530697 3.2069e-05
13:51601460 G A 0.068898 -2.6331e-05
13:51601616 C T 0.093812 4.4310e-06
13:51602359 G C 0.069294 -2.1362e-05
13:51603768 C T 1.140236 -5.1120e-05
13:51606882 A C 0.044989 -1.3521e-05
13:51609088 A C 0.617121 3.4213e-05
13:51609403 A G 0.170697 -4.0325e-05
13:51611994 T C 0.082374 3.0907e-05
13:51614329 C T 0.037894 2.3671e-05
13:51614384 T G 1.052727 -1.0603e-05
13:51624343 A G 0.046547 -5.8056e-06
13:51624761 G T 0.054142 -2.4111e-05
13:51625974 C T 0.570259 9.7480e-06
13:51631468 C T 0.172788 -4.5394e-06
13:51632758 T C 0.052649 -7.4135e-05
13:51636099 G A 0.046820 -9.0098e-05
13:51636410 A G 0.027323 2.2054e-05
13:51639272 T C 0.421354 -2.3209e-05
13:51642040 C T 0.468586 -1.6017e-05
13:51642208 T C 0.025401 -2.6169e-05
13:51642432 C T 0.068618 7.6661e-06
13:51644890 G C 0.113777 -2.1167e-05
13:51669858 T C 0.448962 6.6891e-06
13:51675480 A C 0.355007 -3.6784e-05
13:51675740 C T 0.350463 -6.3755e-05
13:51679033 A G 0.142829 2.8885e-05
13:51685593 G A 1.914945 -2.4898e-06
13:51688503 C T 0.827732 -1.1289e-05
13:51692159 A G 1.601847 3.7439e-05
13:51693890 G A 0.074850 -1.6160e-05
13:51694185 T C 0.023993 8.8339e-05
13:51698639 C A 0.571853 5.0345e-05
13:51701547 C T 0.537081 2.5412e-05
13:51710956 G A 0.259790 7.0553e-06
13:51713590 C G 1.171687 -3.4272e-06
13:51723601 G A 0.748188 9.2761e-06
13:51724664 C T 1.463643 -9.8445e-05
13:51724935 C T 1.018939 1.5107e-05
13:51725626 C T 0.095208 2.3281e-05
13:51728207 T C 0.660085 -2.9191e-05
13:51730463 T C 0.538061 3.8921e-05
13:51731672 T C 1.348519 -1.9012e-05
13:51732944 T C 1.794382 2.0188e-05
13:51736083 A G 0.372742 -4.9518e-05
13:51738229 C T 0.036752 -2.2548e-06
13:51739559 T G 0.033370 2.4911e-05
13:51742773 A T 0.201672 -4.3826e-06
13:51750376 A G 0.023668 -7.4045e-06
13:51754873 G A 0.114783 2.5202e-05
13:51756276 C T 0.038316 6.8267e-05
13:51757730 G C 0.287467 5.0951e-05
13:51763821 G A 0.079836 -2.7461e-06
13:51766756 C T 0.076278 -5.5022e-05
13:51768776 T C 1.545494 -3.2443e-05
13:51769573 G A 0.057349 8.6879e-06
13:51790711 A G 0.270576 -7.4331e-05
13:51799602 C T 1.048771 -4.2732e-05
13:51799802 G A 0.120898 1.1001e-05
13:51808360 C T 0.216583 3.6028e-05
13:51811500 G A 0.936591 1.7743e-05
13:51816458 A C 0.078206 2.6302e-05
13:51820344 T C 1.301232 -3.0474e-05
13:51822189 A C 1.791824 1.5046e-05
13:51823261 G A 0.065181 -9.3177e-06
13:51825548 C T 0.232461 3.4866e-05
13:51826044 C G 0.123144 1.3734e-05
13:51827606 A G 0.702722 1.3184e-05
13:51832330 G A 0.047362 -8.9599e-06
13:51835485 A G 1.025593 1.8704e-05
13:51839210 T C 1.632221 5.2128e-05
13:51841988 A G 0.090865 5.0960e-05
13:51843346 C T 0.035866 -7.4986e-05
13:51846066 C T 0.158477 4.8535e-05
13:51850880 C T 0.194911 5.9347e-05
13:51852035 A G 0.176348 2.9658e-05
13:51858706 C T 0.088382 3.3030e-05
13:51860643 T C 0.646998 -2.9925e-05
13:51861928 A G 0.167572 -1.8264e-04
13:51865493 T G 0.063334 1.5101e-04
13:51867476 A T 0.327139 6.7861e-06
13:51882372 A G 0.621159 -2.7581e-05
13:51885786 T C 0.053380 4.3385e-05
13:51888948 C A 0.411633 3.6897e-05
13:51892490 T C 0.224755 -1.4544e-07
13:51893254 T C 0.060053 -4.6451e-05
13:51895610 A G 1.033344 5.3134e-06
13:51896319 T C 0.362249 6.0823e-05
13:51902440 G A 0.059871 -1.3436e-06
13:51909187 C T 0.302423 -3.0648e-06
13:51912196 T C 0.030572 3.2257e-05
13:51918558 A G 0.051546 -1.7879e-05
13:51929787 C T 0.450121 2.8172e-07
13:51937090 G A 0.271147 4.5912e-05
13:51945061 C T 0.051601 -6.3619e-05
13:51945944 A G 0.057469 -3.8318e-05
13:51977141 A G 0.089294 -6.7073e-05
13:51989904 A G 0.044288 -2.7152e-05
13:51997199 T C 0.051666 -1.3699e-05
13:52008238 C T 1.825203 -1.1340e-04
13:52029167 G A 0.048070 6.9928e-05
13:52033900 T C 0.088304 1.3189e-06
13:52036017 G T 0.350752 -6.4408e-06
13:52049912 T C 0.026924 -2.5150e-05
13:52053314 G A 0.107632 5.4771e-06
13:52062545 G A 0.039712 -1.4924e-05
13:52068626 A G 0.055850 -8.9815e-06
13:52069594 C T 0.484458 1.5930e-05
13:52073538 A C 0.156935 -8.0926e-05
13:52074862 C T 0.046544 -2.8077e-05
13:52076193 G C 0.093948 -2.4657e-05
13:52077517 C T 0.132339 -2.5389e-05
13:52080679 A G 1.000454 -4.6653e-05
13:52080700 G A 0.135101 4.4255e-05
13:52090383 G A 1.567753 -1.4586e-06
13:52092861 C T 0.061118 -4.2258e-05
13:52093172 T C 0.039416 -7.7552e-05
13:52094811 C T 0.868761 -2.4727e-04
13:52095585 T C 0.143086 1.8272e-05
13:52111272 C T 0.176338 1.7247e-04
13:52113111 T C 0.027956 2.3852e-05
13:52153137 G A 0.137036 1.2711e-04
13:52162408 C T 0.028254 -6.0577e-05
13:52175923 T C 0.069368 -9.3311e-05
13:52176195 C A 0.155816 1.2144e-05
13:52199190 G A 0.170636 4.1657e-06
13:52223489 A C 0.070660 4.8797e-05
13:52242876 C A 0.027949 3.6066e-05
13:52253655 T G 0.183638 -3.8605e-06
13:52277067 T G 0.026443 1.8408e-05
13:52295330 G A 0.057057 7.8902e-05
13:52303809 A G 0.050871 -1.9297e-05
13:52310518 T G 0.037018 -1.2919e-05
13:52311256 T C 0.045450 -2.8891e-05
13:52313822 T G 0.072397 -7.2207e-05
13:52318522 G A 0.114387 -9.1032e-05
13:52320760 C A 0.028644 8.2890e-05
13:52329758 T C 0.156497 6.3444e-05
13:52332329 T C 0.026615 4.5683e-05
13:52335765 T C 0.350846 -2.5973e-05
13:52338555 T G 0.043483 -7.6712e-05
13:52339050 G A 0.503517 1.0551e-05
13:52343391 T C 0.151655 7.0242e-05
13:52352132 C T 1.493585 3.8657e-05
13:52363411 C A 0.032743 -8.0339e-05
13:52365354 T G 0.231425 -5.5464e-05
13:52376583 A G 0.255950 -4.1078e-05
13:52386280 A C 0.073718 -1.4046e-05
13:52389176 C G 0.023129 -1.2920e-05
13:52389347 T C 1.496032 -1.1330e-05
13:52389743 A G 0.443870 -6.7601e-06
13:52390603 T C 0.888606 -2.8420e-05
13:52392161 G A 1.532647 -2.1055e-05
13:52392273 C T 0.098392 7.3652e-05
13:52393117 G A 0.329970 -3.7389e-05
13:52401889 C T 0.264740 -6.7879e-05
13:52402022 C T 0.273377 6.5164e-05
13:52403272 A G 1.729213 -5.2639e-05
13:52407463 G A 0.095139 -1.4412e-05
13:52410120 C T 0.565053 -1.2042e-05
13:52410511 A G 0.219101 -7.3193e-05
13:52411826 G A 0.025187 1.4208e-05
13:52412311 A G 0.197543 6.4120e-05
13:52416567 A G 0.915578 -3.3142e-05
13:52416912 G T 0.443321 1.5401e-05
13:52417538 C T 0.225203 3.0533e-05
13:52418801 T C 0.045281 -1.8826e-04
13:52420050 C T 0.083484 2.3018e-05
13:52423968 G A 0.058281 1.5097e-05
13:52426096 T C 1.623593 -6.1905e-05
13:52429197 G A 0.204129 -2.1548e-06
13:52438904 G A 0.066742 -7.4443e-05
13:52440130 G A 0.669579 2.0445e-06
13:52448176 A G 0.036317 -6.3556e-05
13:52448966 T C 0.144332 -4.5875e-05
13:52449347 A G 1.125082 -1.7073e-05
13:52455170 C T 0.645165 2.2741e-05
13:52459777 C T 1.900476 -2.1080e-05
13:52467444 C T 0.071342 -3.6267e-05
13:52470485 A C 0.267859 -2.3336e-05
13:52472868 A C 0.265262 -2.5548e-05
13:52474711 A G 0.063315 1.1695e-05
13:52477074 A C 0.365176 2.8930e-05
13:52485401 C T 0.263915 9.3865e-05
13:52495201 C T 0.942281 -4.5299e-05
13:52495278 G A 0.247109 -1.6931e-04
13:52498578 C G 0.098492 2.6645e-05
13:52499146 A G 0.056038 1.4313e-05
13:52507720 T C 0.954459 1.8144e-05
13:52508979 T C 0.024340 -1.0728e-06
13:52516230 C T 1.450533 2.3003e-05
13:52517528 G A 0.469816 -2.0783e-05
13:52520435 T C 0.084373 3.5000e-04
13:52523808 T C 1.175942 -2.6856e-05
13:52524488 C T 1.156757 -5.2027e-06
13:52540786 T C 0.112261 -8.6672e-05
13:52544805 G C 0.985190 2.8031e-05
13:52548140 C A 1.000338 3.7798e-05
13:52549610 A G 0.062426 8.4579e-06
13:52568836 A C 0.035707 3.7600e-06
13:52577849 G A 0.032740 1.3538e-05
13:52584112 C T 0.049793 -1.8793e-05
13:52586752 A G 0.092481 -7.0320e-05
13:52586922 C T 0.134809 2.7965e-05
13:52594618 G A 0.022801 -6.3811e-05
13:52598189 G A 0.023003 -1.9195e-04
13:52603194 T G 1.412253 3.7851e-06
13:52603241 G A 0.241857 4.4933e-05
13:52603775 T C 1.411062 6.4175e-07
13:52603896 A G 0.238332 2.6941e-06
13:52618797 C T 1.171483 -1.1407e-05
13:52625241 G A 0.026271 -2.7002e-05
13:52625820 T C 0.022555 -1.5691e-05
13:52634804 T C 0.041503 -6.8355e-05
13:52643457 A C 0.069492 1.2177e-04
13:52645063 T C 0.099969 5.0239e-05
13:52646025 G A 0.030624 5.1800e-07
13:52660472 A G 0.030507 6.3775e-05
13:52676275 G T 0.234489 6.4308e-05
13:52685097 G A 1.855110 -1.7745e-05
13:52693868 T C 1.090170 1.1329e-05
13:52709938 C A 0.768938 1.0512e-05
13:52711942 T C 0.043328 -9.7364e-07
13:52715168 A T 0.023038 -1.3123e-04
13:52719214 G A 1.373508 -1.9028e-05
13:52722798 A C 1.192204 1.3466e-05
13:52722871 T C 0.031026 -9.5751e-05
13:52724702 T C 0.041409 -6.4245e-06
13:52725012 T C 0.025469 -4.5773e-05
13:52734151 A T 1.299576 4.3889e-07
13:52734428 C T 0.088508 -6.1729e-05
13:52779098 C T 0.023149 -1.5694e-04
13:52785779 G A 0.126373 -1.7964e-04
13:52786741 T C 0.233970 -1.3561e-06
13:52791751 T C 1.188195 1.1023e-05
13:52792819 C A 0.122365 -1.5765e-04
13:52883003 A G 1.897571 5.3601e-05
13:52890967 T C 0.071861 2.5814e-05
13:52918203 T C 0.066862 -1.0807e-05
13:52921416 T C 0.051896 -5.7175e-06
13:52924249 C T 0.122297 -1.2727e-04
13:52950987 C A 0.061491 8.7579e-05
13:52951802 C T 0.098609 -6.1451e-05
13:52971517 T C 0.055129 1.8628e-05
13:52971718 C G 0.099070 -5.8329e-05
13:52983954 G T 0.046041 8.3291e-06
13:52983981 G A 1.123199 1.9992e-05
13:52987994 T C 0.028118 -2.8370e-05
13:52989690 G A 0.029066 2.1510e-05
13:53003907 G A 0.483549 1.2042e-05
13:53018992 T A 0.023454 -1.2128e-04
13:53020670 C A 0.101696 1.4660e-05
13:53023948 A G 0.097243 -6.1314e-05
13:53036398 G A 1.235298 -2.5635e-05
13:53039547 T C 0.022977 -1.0172e-05
13:53046836 T C 1.110904 1.0701e-05
13:53055526 A G 0.072952 -2.7388e-05
13:53156349 T C 0.100810 -5.4778e-05
13:53162994 C A 0.136942 4.0766e-05
13:53171015 G A 0.031046 1.6782e-05
13:53171317 T C 0.830939 -7.4495e-06
13:53179115 C T 0.218332 8.1868e-06
13:53183862 T G 0.121209 4.8817e-05
13:53198746 G A 0.037076 8.1780e-05
13:53218248 A G 0.101368 -4.4630e-05
13:53228242 G A 0.102228 -4.2327e-05
13:53231255 A G 1.065188 2.4832e-05
13:53238765 C A 0.094163 2.8175e-05
13:53249997 C T 0.131171 -4.2108e-05
13:53275523 A G 0.022834 -1.4105e-05
13:53279758 A G 0.077038 3.0422e-05
13:53286225 T C 0.075188 -1.6111e-05
13:53286950 T C 0.160967 4.7397e-05
13:53299145 A G 0.091420 -5.8309e-06
13:53299622 C A 0.098496 -4.6893e-05
13:53302738 C T 0.124046 -3.8375e-05
13:53309144 C A 0.082354 -4.8676e-05
13:53309889 T C 0.713566 1.2844e-04
13:53314278 T G 0.969003 1.5758e-05
13:53316284 G T 0.669508 6.3965e-05
13:53319296 T C 0.026635 9.0147e-06
13:53319858 A G 0.387475 -5.7065e-05
13:53323445 C A 0.089554 2.2649e-05
13:53325371 T C 0.299398 -4.6848e-05
13:53334244 G A 1.146909 6.6811e-07
13:53336663 G T 0.800263 -9.1728e-06
13:53336874 A G 0.088109 -3.3303e-05
13:53337632 T C 0.078826 2.7503e-05
13:53339622 C G 0.271864 -1.4091e-05
13:53339742 T C 0.214752 2.7567e-05
13:53340133 T C 0.705812 1.1812e-04
13:53345097 G A 0.520982 2.1056e-04
13:53346734 T C 0.086457 4.5873e-06
13:53347292 C T 0.581636 -3.1161e-05
13:53349888 A G 1.639261 3.1194e-05
13:53352419 C T 0.154680 8.5662e-05
13:53352574 G A 0.040354 3.0059e-05
13:53354375 C A 0.077450 -3.6643e-05
13:53357830 G A 1.120450 -1.1113e-04
13:53366573 A G 1.587001 1.4410e-05
13:53366885 C A 1.494640 2.4886e-05
13:53367458 A G 1.003320 -8.6911e-05
13:53368478 T C 0.138561 -2.9589e-05
13:53368979 T C 0.054172 -3.4581e-05
13:53369656 G A 0.600847 -2.5508e-05
13:53375425 G T 0.220516 7.6216e-06
13:53376609 G A 0.424226 -5.3848e-06
13:53379213 T C 0.025982 3.9770e-07
13:53379379 A G 0.087135 1.8269e-05
13:53383640 A G 0.208257 5.0683e-05
13:53387401 C T 0.062503 -4.2077e-05
13:53387506 C T 0.410675 6.8657e-06
13:53394421 A G 0.326123 6.8285e-06
13:53398068 A G 0.209715 3.4340e-05
13:53402385 G T 1.355076 2.8154e-05
13:53405951 G A 0.199020 2.0172e-05
13:53408404 G T 1.261332 6.9052e-05
13:53410632 C T 0.085195 4.3029e-05
13:53412517 A C 1.136305 5.1577e-05
13:53412714 C T 0.055918 -1.9029e-05
13:53413435 A G 0.376666 -6.7929e-05
13:53416686 T C 0.057333 -2.1964e-05
13:53420886 A G 0.098668 -1.0108e-04
13:53423105 A G 0.255061 4.4651e-06
13:53431683 T C 0.068855 3.3279e-05
13:53436644 C T 0.049371 -2.8877e-05
13:53443402 T C 1.474441 3.4335e-04
13:53444512 G A 1.574680 1.0617e-04
13:53446440 C A 0.060478 5.1089e-05
13:53454086 T C 0.059102 -2.7493e-04
13:53463250 T C 0.070387 7.7465e-05
13:53476235 C A 0.031743 4.5595e-05
13:53477984 C G 0.058622 3.2496e-05
13:53478275 A C 1.630926 1.6652e-05
13:53478816 T C 0.034833 -9.8955e-05
13:53482543 G A 0.242273 8.8126e-06
13:53484515 G A 0.092939 -6.6561e-05
13:53485771 A G 1.241646 3.9588e-05
13:53494064 A C 0.021276 1.8546e-05
13:53494694 A G 1.667580 2.7438e-05
13:53495269 G A 1.358737 -2.4230e-05
13:53500309 A G 0.976196 3.9421e-05
13:53505303 T C 0.077859 2.8099e-05
13:53507753 T C 0.082316 2.3585e-05
13:53507974 T C 0.063844 1.0585e-04
13:53509424 G A 0.112394 -4.0337e-06
13:53510729 C T 1.557825 2.5566e-05
13:53511030 C T 0.139201 2.1897e-05
13:53513100 C A 1.107538 -6.2045e-05
13:53513123 A T 0.073565 -2.6114e-05
13:53514441 A G 0.214729 1.3457e-05
13:53515719 A G 0.060043 -4.5787e-05
13:53516614 C A 1.068242 1.6170e-05
13:53517884 C A 0.110862 -6.5860e-05
13:53519447 C T 0.556017 2.3778e-05
13:53519628 G A 0.127457 -5.9881e-06
13:53524711 C T 0.058878 -3.1460e-05
13:53526232 C A 0.074772 -6.0958e-07
13:53536941 C T 0.845846 8.4416e-06
13:53540858 T C 0.597290 2.1709e-05
13:53541303 G A 0.628981 2.6956e-05
13:53545434 T G 0.126084 -1.9282e-05
13:53552053 A C 0.020364 1.0293e-05
13:53552879 C T 1.903059 9.3240e-05
13:53554529 A G 1.374440 6.2040e-05
13:53554824 T C 1.401607 9.7547e-05
13:53584952 G C 0.295042 -3.6765e-06
13:53586746 C T 1.737818 1.7471e-04
13:53589635 G C 0.875178 1.5481e-05
13:53596686 G A 0.895127 2.7332e-05
13:53597205 C A 0.303215 -5.9200e-06
13:53597410 A C 0.296470 7.5740e-05
13:53602122 C T 1.486405 1.6032e-04
13:53603077 C T 0.057320 7.0793e-05
13:53608888 T G 1.240465 1.4244e-06
13:53610077 G T 0.979383 2.7418e-06
13:53610570 G A 0.811850 1.5093e-05
13:53611650 C T 0.091365 -6.8089e-05
13:53613990 A G 0.796118 -1.6453e-06
13:53616981 A G 0.037888 -3.8084e-05
13:53617309 T C 0.031237 9.9366e-05
13:53617649 A G 0.056236 -2.5463e-06
13:53617917 T C 0.020367 1.1087e-05
13:53621196 T C 0.344637 -1.2143e-04
13:53625421 T C 0.108814 -9.9479e-06
13:53628524 G A 0.644840 2.8314e-05
13:53644011 T C 0.233039 1.4487e-06
13:53646206 A G 0.030861 3.5065e-05
13:53651675 A G 0.032419 5.9042e-05
13:53661934 C T 0.142638 -1.8131e-05
13:53678688 T C 0.094951 -5.0718e-05
13:53688022 T G 0.026060 -3.2159e-05
13:53698322 G A 0.045768 -3.1288e-05
13:53735903 A G 0.049962 2.2659e-05
13:53742202 G A 0.097665 -7.4980e-05
13:53759006 T C 1.064376 7.9701e-06
13:53772561 G A 0.048453 1.9423e-05
13:53779757 G T 0.276437 2.1161e-05
13:53790059 T C 0.056350 -9.3568e-06
13:53802979 T C 0.072179 1.1436e-05
13:53803308 C T 1.133962 8.9094e-06
13:53811300 A C 0.020169 -1.0035e-05
13:53812390 A G 1.183314 9.6130e-06
13:53822581 G A 0.092497 1.5821e-05
13:53836958 A G 0.150979 1.4568e-04
13:53838022 T C 0.097278 4.7638e-06
13:53840901 C T 0.134984 -6.0481e-06
13:53854930 T C 0.033126 -2.4439e-05
13:53859017 T C 0.658096 4.5659e-05
13:53868445 T C 0.038222 -3.5410e-05
13:53869773 G A 0.045723 5.4051e-05
13:53873343 C G 0.246340 1.7141e-06
13:53877951 T C 1.968020 4.8585e-05
13:53881665 A G 1.089463 1.4466e-05
13:53881911 C T 1.891929 6.4146e-05
13:53892374 T C 0.091897 -1.6099e-05
13:53900807 A G 0.026404 -7.9571e-07
13:53906017 A G 0.615395 2.9106e-05
13:53913309 C T 0.056836 -1.9190e-05
13:53913632 T C 0.041799 1.3401e-04
13:53937722 T C 0.102874 -3.2725e-05
13:53938770 A G 1.592431 9.6450e-06
13:53944152 T C 0.188306 -3.5624e-05
13:53950799 T G 0.124254 -2.2213e-06
13:53968091 C T 0.240364 -1.5896e-05
13:53970021 A G 0.039098 -2.1997e-05
13:53978628 C T 0.347773 2.3250e-06
13:53995255 T C 0.036421 4.2221e-05
13:54004477 T C 0.057761 -1.4841e-06
13:54015295 C T 0.204599 -2.0048e-05
13:54015503 C T 0.032879 -2.9141e-05
13:54048228 C G 0.029085 -3.2075e-06
13:54050110 A G 0.060524 3.5653e-04
13:54051624 T C 0.165894 1.9444e-05
13:54053152 G A 0.100884 2.3479e-05
13:54056263 A G 0.098444 -3.6357e-05
13:54060881 C T 0.424298 1.9823e-05
13:54060972 T C 1.137620 9.1608e-06
13:54064981 A G 0.254996 2.8413e-05
13:54072436 A G 0.783434 -2.4422e-05
13:54079334 T C 0.306973 1.0255e-03
13:54079836 T C 1.095286 5.6973e-05
13:54083483 T G 0.253214 1.4152e-05
13:54083572 A G 0.030844 -3.0912e-05
13:54087709 C T 1.833558 2.7425e-05
13:54096316 C T 0.024246 3.0276e-08
13:54119324 T C 0.850731 -9.6492e-06
13:54130368 T C 0.166669 1.7296e-05
13:54149901 G A 0.684997 8.3999e-05
13:54152079 G A 0.260056 1.6216e-06
13:54153393 G A 0.028430 1.0327e-05
13:54177189 G A 1.001217 -8.5495e-05
13:54185412 T C 0.074295 -9.9790e-06
13:54192371 G A 1.158983 -1.2231e-05
13:54197602 G A 0.061724 -3.5253e-05
13:54212610 T C 0.082114 -1.8875e-05
13:54224556 C T 0.031938 1.7005e-05
13:54245972 G T 0.343164 5.1344e-05
13:54257505 A G 0.038787 -1.9335e-05
13:54262705 G A 0.030890 4.2877e-05
13:54264681 G T 0.036479 9.4132e-05
13:54272104 C T 1.480462 -8.1641e-06
13:54274212 A G 0.119814 -3.9937e-05
13:54282078 T C 0.118113 2.1620e-05
13:54302386 C T 0.026962 8.3306e-05
13:54316099 T C 0.037352 -8.0967e-05
13:54348663 A G 0.026180 -5.9289e-05
13:54355589 T C 0.298100 2.0776e-05
13:54362127 G A 0.038680 -1.6373e-05
13:54362592 G A 0.219156 4.2573e-05
13:54379382 A G 0.024544 1.0196e-04
13:54381248 T C 1.286483 -6.5171e-05
13:54382214 A G 0.311901 -2.0857e-05
13:54388013 C A 0.038134 -5.0465e-05
13:54398313 C T 0.054334 1.0072e-03
13:54424593 T C 0.302676 1.6137e-05
13:54429818 T C 0.320505 -1.5656e-05
13:54435237 T C 1.273208 -8.3387e-05
13:54435346 A G 0.043302 1.0609e-05
13:54435892 A G 0.480290 -2.9870e-05
13:54441206 T G 0.126617 -3.4729e-05
13:54441422 G A 0.101926 7.8722e-04
13:54446928 T C 0.022568 1.1639e-04
13:54486173 G A 0.260666 2.6951e-04
13:54491083 C G 1.130680 8.2145e-05
13:54491226 C T 0.046684 5.1030e-05
13:54508945 G A 0.388536 1.1497e-04
13:54529941 A G 0.290170 8.2742e-06
13:54536480 C A 0.280628 4.8384e-05
13:54546573 G A 0.317905 3.8431e-05
13:54556598 C T 0.090329 5.6375e-05
13:54557444 A C 1.425018 -3.1829e-06
13:54557867 G C 0.094620 4.7748e-06
13:54569011 A C 0.136591 6.0410e-05
13:54575013 G A 0.959831 4.9577e-06
13:54575712 A G 0.383090 -4.0678e-05
13:54577164 A C 0.220734 1.0885e-05
13:54578102 C T 0.037790 -1.5258e-04
13:54579296 T C 0.027926 1.6849e-05
13:54586744 G T 0.888025 1.3121e-05
13:54591608 G A 1.611915 -3.8367e-05
13:54593011 A G 0.038043 -7.7349e-06
13:54604128 G T 0.350866 -8.0399e-05
13:54615729 T C 0.331450 -7.1714e-05
13:54615759 T G 0.065334 -4.6080e-05
13:54634009 G C 0.127870 -2.7055e-05
13:54642551 C G 0.411912 1.1269e-04
13:54652512 G A 0.026274 -1.7116e-04
13:54655027 G C 0.044830 1.8388e-05
13:54655267 T G 0.128954 3.0360e-06
13:54658114 T C 1.430338 -6.4351e-05
13:54658696 T G 0.205255 -2.1200e-04
13:54666065 C T 0.630260 5.2525e-05
13:54666780 G A 0.235879 -1.9818e-05
13:54672835 T C 0.275211 -1.1910e-04
13:54683409 A G 0.083763 -4.2801e-06
13:54683637 T G 0.087376 2.1489e-05
13:54685540 G C 1.876188 -2.1849e-04
13:54688473 A G 0.048138 -5.4719e-05
13:54690204 A G 0.542531 8.1426e-06
13:54692032 C T 0.066629 -6.1057e-06
13:54707514 A C 0.181168 1.2640e-05
13:54732116 A G 0.181999 7.6545e-05
13:54751634 G A 1.060939 -3.8480e-05
13:54757411 A G 1.606203 -1.5988e-05
13:54760033 G T 0.201811 3.0281e-04
13:54771971 G A 0.030007 7.7368e-05
13:54772472 A G 0.043649 4.6830e-06
13:54781617 T C 0.137656 -9.8022e-06
13:54813965 G C 0.053088 1.2403e-05
13:54814647 G T 0.028916 2.7499e-05
13:54815562 A G 1.106818 -5.9529e-05
13:54828984 G A 0.165251 1.1693e-04
13:54829516 C T 1.693322 -1.4112e-05
13:54831575 C T 0.049413 -4.5530e-06
13:54832320 A C 0.158441 5.0883e-05
13:54845602 G A 0.038365 5.6081e-05
13:54849393 G A 0.035353 -1.6400e-05
13:54849970 A G 0.162953 9.9276e-05
13:54852266 G A 0.476415 4.4615e-05
13:54875698 A G 1.742294 6.5414e-05
13:54876019 A G 0.141995 -3.0727e-05
13:54876852 G A 0.875149 4.9497e-06
13:54878887 A G 1.006543 -1.9308e-05
13:54883301 G T 0.711787 3.6236e-05
13:54885744 T C 0.968883 1.2938e-04
13:54889350 A G 0.043035 8.5294e-05
13:54903593 C A 0.618945 -1.7848e-06
13:54904230 C T 1.575706 1.2827e-04
13:54909286 A G 0.206336 1.7932e-05
13:54911164 C T 0.045927 5.5065e-05
13:54913794 A G 0.086165 9.7890e-05
13:54915506 A G 1.221970 2.0313e-05
13:54917256 T C 0.024931 4.3898e-05
13:54924510 C A 1.953537 -7.6679e-07
13:54927758 C T 0.378393 1.2359e-05
13:54931404 C T 0.030276 -9.3267e-05
13:54934363 T G 0.417858 -9.8184e-06
13:54947755 C G 0.435090 1.6104e-05
13:54948660 T G 0.064662 -8.5413e-05
13:54950686 A G 0.090556 -2.7587e-05
13:54952047 A G 0.032172 -3.3276e-06
13:54962330 T C 0.029543 1.5842e-05
13:54977192 A G 0.087074 3.0035e-05
13:54979759 A G 0.390006 1.0069e-05
13:54995769 C T 0.467112 -7.4099e-05
13:54998568 A C 0.114348 3.0026e-05
13:55000405 A G 0.532018 7.1028e-05
13:55007859 A G 0.034759 -7.6567e-06
13:55013784 A C 0.701988 -2.0282e-06
13:55032993 G T 0.028410 -9.8949e-05
13:55033344 T C 0.712297 -9.9443e-06
13:55039039 C A 0.025103 -1.1498e-05
13:55042868 A G 0.087492 6.8037e-05
13:55047248 A G 0.994602 -8.2548e-05
13:55048134 A C 0.468167 -2.7318e-04
13:55054490 A G 0.030208 -8.2340e-05
13:55058746 A G 0.081647 6.8808e-05
13:55064325 T C 0.065272 -9.2791e-05
13:55066136 T C 0.025103 -8.3442e-06
13:55074728 A G 0.024953 -3.3760e-05
13:55083287 T C 0.731096 -3.3235e-04
13:55084686 A G 0.021708 1.0813e-04
13:55090218 C A 0.314702 2.5812e-05
13:55103187 A G 0.094341 -2.3090e-05
13:55106765 C T 0.083656 -2.6723e-05
13:55109627 G A 0.046661 9.3639e-05
13:55113283 G T 0.142982 5.2390e-05
13:55114097 G A 0.039397 -1.8106e-04
13:55123829 G A 1.615950 2.4270e-05
13:55129468 G A 0.157104 -3.6868e-05
13:55132519 C A 0.091806 3.1769e-05
13:55133037 G A 0.046239 8.1596e-05
13:55139597 A G 0.405193 1.4303e-04
13:55141806 C T 0.057424 2.5018e-05
13:55143185 T C 0.045801 4.1073e-05
13:55147817 T C 0.193953 5.1282e-05
13:55155768 G A 0.129999 -2.7760e-05
13:55156595 T C 0.040169 9.5160e-06
13:55159898 A G 0.032412 1.5451e-04
13:55160268 G A 0.983486 2.8901e-05
13:55170127 A G 0.032062 1.2262e-04
13:55178656 C T 1.964797 1.4346e-04
13:55182823 C T 0.350045 1.2919e-05
13:55191225 A C 1.696344 2.1163e-04
13:55205184 A G 0.052412 9.9095e-05
13:55208481 G A 0.089956 1.2917e-04
13:55210555 A G 0.068995 4.8098e-05
13:55210945 G A 0.106058 -7.6616e-05
13:55229646 G A 0.032967 -7.2558e-05
13:55243102 A G 1.379880 5.5919e-05
13:55248783 C T 0.058021 -1.4452e-05
13:55252801 C T 0.934903 -2.6455e-05
13:55263651 T G 0.083669 -2.1745e-05
13:55267458 A G 0.928191 -2.6089e-05
13:55267712 T C 0.047982 3.3390e-05
13:55269433 A G 0.048096 -3.9645e-05
13:55275108 C T 1.978137 -5.2756e-05
13:55281775 A G 0.127162 -1.1786e-05
13:55282645 G A 0.365254 3.2026e-05
13:55323796 A G 0.024421 9.3373e-05
13:55328371 A G 1.305971 6.2419e-06
13:55330424 T C 0.065460 1.6235e-04
13:55342798 G A 0.048173 5.1029e-05
13:55375137 T G 0.232302 -1.8523e-04
13:55379320 T C 0.045415 1.2087e-06
13:55435878 G A 0.100709 -4.4287e-05
13:55457226 T C 0.025927 -3.8075e-05
13:55457627 A G 1.891053 -3.0209e-05
13:55459364 T C 1.312839 2.8957e-06
13:55473694 T C 1.624632 -2.2563e-04
13:55478968 T C 0.105639 6.6620e-05
13:55484898 A C 0.066509 -1.8147e-06
13:55487552 T C 1.733086 -2.7158e-04
13:55514903 A G 0.225674 -1.3573e-05
13:55529265 A C 0.044243 -1.5132e-06
13:55543465 C A 0.232928 2.1084e-05
13:55558736 T G 0.193697 9.5888e-06
13:55562389 G A 0.080644 -1.3826e-05
13:55566466 C T 0.233603 3.3072e-06
13:55570742 A G 0.039511 7.7272e-05
13:55572761 G A 0.181428 4.7467e-06
13:55574567 A G 1.055184 -1.0550e-05
13:55575383 C T 1.279673 -1.5239e-05
13:55581949 T C 1.384930 -3.2677e-06
13:55591791 C T 0.264909 4.4620e-05
13:55591952 C T 0.161762 3.0520e-06
13:55602303 G A 0.714874 1.1742e-04
13:55602411 C T 0.096811 4.5877e-05
13:55605762 T C 0.500190 1.2129e-05
13:55610682 G A 1.786251 1.5538e-05
13:55611462 T G 0.145368 1.4646e-05
13:55611511 T C 0.155666 2.3027e-05
13:55615010 A C 0.042857 2.3368e-05
13:55617534 T C 0.393940 2.9841e-05
13:55627451 G A 0.675103 2.2888e-05
13:55640602 G A 0.021198 5.5587e-06
13:55645514 A C 0.055373 -4.9123e-05
13:55651598 T C 0.059216 -2.1280e-06
13:55652729 A C 0.104208 1.9900e-05
13:55669606 T A 0.198351 -5.9908e-05
13:55675265 G A 0.281167 6.1766e-05
13:55675692 C T 0.020760 1.2091e-04
13:55677885 T C 0.584794 3.4501e-05
13:55678936 A G 0.180094 1.7661e-05
13:55693855 T C 0.072731 5.8248e-05
13:55695116 T C 0.096775 -2.1858e-06
13:55724608 C A 0.049839 9.8052e-05
13:55729492 A G 0.023817 2.3149e-05
13:55731925 G T 0.401026 2.3638e-05
13:55738471 G A 0.028894 -9.5151e-05
13:55752702 G A 1.108512 1.0491e-04
13:55768595 G A 0.038342 2.8637e-06
13:55774757 G A 0.117259 -2.9982e-06
13:55778669 C T 1.886924 -3.5187e-05
13:55797849 C T 0.045028 1.0822e-05
13:55802258 G A 0.050867 9.5440e-06
13:55810634 A C 0.096782 -9.5756e-05
13:55812855 T G 0.575878 6.6974e-05
13:55826792 A G 0.148974 1.0591e-04
13:55829339 T G 0.036174 3.2379e-05
13:55832079 G A 0.132709 -6.2242e-07
13:55837108 A G 0.046703 -2.3772e-05
13:55838180 A G 0.066512 1.9611e-05
13:55846423 T C 0.710953 6.6830e-05
13:55854704 G A 1.603531 -3.4956e-05
13:55864462 A C 0.047229 -4.8369e-05
13:55876728 C G 0.046680 -3.2947e-05
13:55881777 T C 0.050247 -1.5524e-05
13:55908607 C T 0.025508 -5.1456e-05
13:55935703 C T 0.048096 -5.0947e-05
13:55937194 A C 1.464688 -1.7348e-05
13:55938645 G C 0.058336 -4.2802e-05
13:55939400 G T 0.035930 2.6065e-05
13:55958772 A G 0.134296 -1.3988e-05
13:55968795 G A 1.598517 -2.2778e-05
13:55968888 G A 0.662374 -4.7348e-05
13:55971490 C A 0.033574 -8.4536e-06
13:55974325 C T 0.118285 -3.8395e-05
13:55997333 A G 0.069774 8.2420e-06
13:56007766 A G 0.049102 7.5733e-05
13:56023974 A G 0.048167 7.9109e-05
13:56032652 T C 0.054165 -4.3982e-05
13:56036272 G A 0.346883 6.5000e-06
13:56045406 C T 0.028653 -5.1911e-05
13:56063206 C T 0.041847 7.4150e-06
13:56065451 A G 0.071767 4.0492e-05
13:56082793 G A 0.068664 -1.0557e-05
13:56098809 C G 0.046310 2.0998e-05
13:56104677 A G 0.111131 3.4897e-05
13:56108437 G T 0.172294 1.5112e-04
13:56115901 C T 0.094341 -3.3727e-05
13:56135112 G A 1.458635 -3.2180e-05
13:56137976 T G 0.031039 -3.8343e-06
13:56147008 G A 0.602684 -1.3634e-05
13:56158694 C T 0.098057 -1.2586e-04
13:56171847 A G 0.136458 -1.1301e-05
13:56182151 A G 0.020805 -2.9129e-06
13:56185416 C T 0.116815 -2.7449e-06
13:56188145 A G 0.036891 2.2442e-05
13:56188529 T C 0.486873 -3.2729e-05
13:56191249 A G 0.063529 -2.8848e-05
13:56212569 T C 0.523618 6.7918e-05
13:56214083 T C 0.030929 -8.7549e-06
13:56223009 G A 0.095487 -6.0061e-05
13:56223275 C T 0.109612 -3.1088e-05
13:56228922 T C 0.082150 -2.1748e-04
13:56235489 T C 0.137600 6.6790e-06
13:56243814 A G 0.043811 -7.6955e-06
13:56245082 T C 0.092484 -4.6571e-05
13:56246710 G T 0.395015 -4.7508e-06
13:56250005 G A 1.476635 -7.6096e-05
13:56252083 A G 0.087694 5.5950e-06
13:56255082 A G 0.099943 5.1956e-06
13:56263591 C T 0.037910 1.2445e-05
13:56272899 T C 0.100359 7.8259e-07
13:56275515 T C 0.382197 4.0218e-05
13:56282674 A G 0.262662 -1.4817e-05
13:56284796 G A 1.273620 2.5244e-05
13:56292326 C T 0.023042 -7.7129e-05
13:56306848 G A 0.468248 -5.0584e-05
13:56311777 C T 1.320398 3.2267e-05
13:56322577 G C 0.020409 -3.3849e-05
13:56322843 A G 0.611341 1.2159e-05
13:56324143 T C 1.361966 3.9251e-05
13:56325773 C T 0.600114 -1.2788e-05
13:56330435 T A 0.057537 -1.7087e-05
13:56336439 G A 0.378176 2.0542e-05
13:56350109 G T 0.045898 -2.7828e-05
13:56355684 A G 0.020393 -1.8962e-05
13:56358817 C A 0.089726 7.4296e-05
13:56368518 T C 0.351233 -1.7737e-05
13:56372600 T C 1.978344 -5.1979e-05
13:56389994 A G 0.023707 2.8810e-05
13:56393287 C G 0.168688 2.6570e-05
13:56410281 C A 0.106539 2.3568e-05
13:56411638 A G 0.985563 2.0178e-05
13:56416063 G A 0.020046 -2.7175e-05
13:56416110 A G 0.334923 -1.0950e-05
13:56422248 G A 0.028498 -2.5757e-05
13:56429759 C T 0.061877 -3.8164e-06
13:56433642 A G 0.329009 2.6075e-05
13:56440703 G A 0.119664 -2.2812e-05
13:56440766 C T 1.452766 -3.0136e-05
13:56443599 C T 0.105925 -4.8790e-06
13:56446915 T G 1.610607 -4.6229e-06
13:56454742 G A 0.038732 3.6660e-05
13:56459270 A C 0.057294 1.0782e-05
13:56474778 C G 0.129457 1.1320e-04
13:56482637 G A 0.067220 -1.4809e-05
13:56489444 C T 1.619744 -2.5165e-05
13:56491571 A G 0.321511 2.0256e-05
13:56509027 T C 0.024999 6.5619e-06
13:56509196 A G 0.039670 -2.2781e-05
13:56533807 C T 0.488661 -1.1285e-04
13:56550018 A G 0.895227 1.5260e-05
13:56553283 A G 0.079316 2.9100e-05
13:56571749 C T 0.043607 2.4387e-05
13:56574363 C T 0.475555 2.2085e-05
13:56574936 C G 0.220546 4.8586e-05
13:56592956 A G 0.113153 1.2295e-04
13:56598001 T G 0.501462 -2.0844e-06
13:56612809 A G 0.176488 -4.0443e-05
13:56624352 C T 0.040569 5.5021e-05
13:56645184 G A 1.915042 -2.9326e-05
13:56649451 A C 0.056236 4.5667e-05
13:56659220 C T 0.033639 1.5092e-05
13:56672875 A C 0.165329 1.9536e-05
13:56679905 T C 0.050014 -1.0511e-04
13:56693650 A G 0.045531 5.9036e-05
13:56695810 G A 0.470407 -4.6751e-06
13:56703373 G A 0.043055 -1.0423e-04
13:56708724 A G 0.061322 -1.2242e-05
13:56713962 G C 0.022217 -2.8140e-05
13:56728539 C A 1.788601 -2.8107e-04
13:56730390 T C 1.969354 -4.4221e-05
13:56749930 T C 0.065778 3.8539e-05
13:56764605 G T 1.296577 -1.2569e-04
13:56766594 T C 0.053545 -1.6261e-05
13:56770414 T C 0.028884 3.1136e-05
13:56772696 A G 1.096522 -4.9517e-05
13:56772897 C T 0.192350 1.1160e-05
13:56778840 G T 0.253529 1.7291e-05
13:56787810 A G 0.064003 -3.6493e-05
13:56798950 A G 0.063743 -1.6836e-05
13:56849260 C T 0.070988 -7.0433e-05
13:56853641 T C 0.098810 2.1325e-05
13:56857358 C T 0.065399 3.5417e-05
13:56893580 T C 0.036550 4.1035e-05
13:56894673 T C 0.105958 3.8391e-05
13:56895533 C T 1.789003 -1.0368e-04
13:56911130 G A 0.047261 4.3438e-05
13:56925421 T C 0.024934 -4.1366e-05
13:56931913 A T 0.061595 1.9259e-05
13:56935284 T G 0.141862 3.3614e-05
13:56950240 T C 0.461098 -2.5317e-05
13:56972201 A G 1.189289 -1.4397e-05
13:57015447 C A 0.388396 -1.1423e-04
13:57042942 C T 0.074188 1.4426e-05
13:57058834 G A 0.459167 -2.2368e-05
13:57063615 C T 0.396923 1.4495e-04
13:57083688 A G 1.212551 -7.6585e-06
13:57113186 C T 1.582625 2.3127e-05
13:57115092 A G 0.088960 -4.8288e-05
13:57130744 A G 0.027819 4.1125e-05
13:57132113 T C 0.735465 1.8613e-05
13:57139432 T C 0.047904 1.2874e-05
13:57155358 T C 0.107318 2.1820e-05
13:57193588 G C 0.059540 -2.9015e-05
13:57194343 G A 0.043422 2.0028e-05
13:57196863 T C 1.291816 1.9184e-06
13:57202113 G A 0.773943 1.8911e-05
13:57209223 A G 0.066174 -6.6565e-05
13:57227477 C T 0.085785 9.3173e-05
13:57246427 G C 0.089914 -1.9581e-05
13:57259141 G T 0.100290 2.4531e-05
13:57267672 G T 0.047427 2.6116e-05
13:57269232 A G 0.079105 -2.1415e-05
13:57276635 T C 0.105808 1.0545e-04
13:57311157 T C 0.032136 7.4583e-05
13:57343608 G A 1.585316 1.0166e-04
13:57344140 T G 0.040280 6.8546e-06
13:57361568 A C 0.122134 8.1720e-05
13:57363806 T C 0.027813 3.9515e-05
13:57364765 T C 0.127165 -3.1565e-05
13:57373428 A C 0.024428 -1.6985e-05
13:57386401 T C 0.113851 -2.9831e-06
13:57402292 C A 0.029111 5.2324e-06
13:57419508 T C 1.152450 -2.1091e-06
13:57429108 T G 0.737558 2.3584e-05
13:57434145 A G 0.138061 2.7926e-05
13:57455193 T G 0.153868 3.8825e-05
13:57459175 A C 0.152369 3.7819e-05
13:57477329 T C 0.078502 2.4620e-06
13:57485631 C A 0.040231 1.1912e-05
13:57486402 A G 0.262387 -4.6992e-06
13:57491281 T C 1.653386 -5.6362e-05
13:57506798 A G 0.027751 -2.0189e-05
13:57507263 T C 0.127094 -1.6329e-05
13:57519192 T C 0.836959 -5.5009e-05
13:57519203 C T 0.101810 -6.3283e-05
13:57521827 T C 0.024996 -1.0498e-04
13:57543947 T C 0.385995 -4.1728e-05
13:57553346 A G 1.434233 -2.4472e-05
13:57558448 T C 0.850702 -1.9621e-05
13:57566485 A G 1.056648 -7.5908e-07
13:57571367 G A 0.027715 -7.2759e-05
13:57574823 T C 0.076441 -1.5403e-05
13:57575422 A C 0.333657 -1.9834e-05
13:57580088 G T 0.040786 -3.5066e-06
13:57595273 T C 0.194979 3.0603e-05
13:57615842 A C 0.735543 2.4553e-05
13:57629991 A C 0.413593 3.3076e-06
13:57633763 G A 0.048569 -8.9132e-06
13:57646278 T C 0.091306 -1.0632e-05
13:57657112 T A 0.026067 -1.1187e-04
13:57668450 C T 0.090592 -5.1319e-05
13:57675097 C T 0.100203 -2.9653e-05
13:57675503 G A 0.139379 -2.1152e-05
13:57704823 G A 0.854655 -1.3782e-05
13:57712426 T C 0.041695 -1.0562e-05
13:57751948 A G 0.040799 5.3368e-05
13:57819701 C A 0.065279 1.3971e-05
13:57826640 C A 0.078031 7.2989e-05
13:57827276 C T 1.385998 -3.2276e-05
13:57839657 A C 1.655116 -8.8766e-06
13:57841784 G A 0.217654 1.1502e-05
13:57877399 A G 0.100011 -3.9691e-05
13:57879117 G A 0.355670 -5.2747e-06
13:57883046 C T 0.039757 -3.3087e-05
13:57885104 T C 0.033363 -5.1872e-05
13:57885106 A G 0.040543 3.2873e-05
13:57886464 G A 0.051812 -2.7732e-05
13:57894844 G A 1.969448 -9.2682e-05
13:57897528 G A 1.850851 -1.2097e-04
13:57912901 G T 0.148565 -7.0190e-06
13:57914172 A G 1.042068 -3.3231e-06
13:57923726 T C 0.035431 1.6653e-06
13:57946417 G C 0.046398 -1.1750e-05
13:57968833 A C 0.219088 1.0560e-05
13:57971702 A G 0.035126 -6.0375e-06
13:57984399 A G 0.066191 -1.9382e-05
13:57989421 A G 0.098947 -1.6663e-05
13:57995228 T C 0.043263 1.5792e-05
13:58012983 C T 0.026304 7.0382e-05
13:58015993 A G 0.374183 3.4922e-05
13:58046969 C G 0.029488 -9.6242e-05
13:58077679 C T 0.066369 -5.3359e-06
13:58081603 T G 0.038699 -1.2661e-04
13:58081961 T C 0.044590 -9.1468e-05
13:58103103 A G 0.035905 -3.6681e-05
13:58107940 A G 0.364378 -2.0772e-05
13:58126228 A G 0.066200 5.9075e-05
13:58128989 G A 0.028322 -3.3939e-05
13:58131158 T C 0.068281 2.7938e-05
13:58138216 G T 0.151603 8.0911e-05
13:58162760 C T 0.252834 -2.3072e-07
13:58164147 G A 0.055778 -1.8210e-05
13:58167205 T C 0.025674 -3.9300e-05
13:58172829 C G 0.086470 3.3067e-05
13:58179003 G T 0.086639 -1.1072e-05
13:58186232 T C 0.101173 1.0036e-06
13:58195869 A G 1.607699 3.0522e-05
13:58207711 T G 0.024918 6.7455e-05
13:58211051 T G 0.085873 -2.8774e-05
13:58215276 A G 1.266294 -3.4058e-05
13:58220833 A G 0.223681 6.2904e-07
13:58231024 C A 1.041393 -3.7602e-05
13:58235203 A G 0.949895 -2.6315e-05
13:58235946 T C 1.577958 -3.1980e-05
13:58245678 G A 0.316665 3.9835e-06
13:58248124 C A 1.257706 -2.7231e-05
13:58249037 A G 0.042922 -8.8417e-05
13:58249430 G A 0.119625 6.4716e-05
13:58251709 A G 0.113835 5.1176e-05
13:58254580 A G 0.064091 2.1880e-05
13:58254688 A C 0.177328 -2.6642e-04
13:58257265 G A 0.567721 -2.7260e-05
13:58265596 A G 1.541398 -5.3229e-04
13:58269763 T C 0.504448 -1.2097e-04
13:58277306 A C 1.504640 -2.1362e-04
13:58278527 G A 1.619007 -4.8483e-05
13:58280885 T C 0.847826 -1.7457e-05
13:58284746 A G 0.094029 2.2160e-05
13:58291662 T C 0.139230 4.4107e-05
13:58293609 T C 0.051241 -8.9184e-05
13:58301852 C G 0.144975 4.0322e-05
13:58302111 A G 1.789081 -4.0890e-05
13:58315172 C G 0.075662 -3.0150e-06
13:58321385 T G 0.033960 -1.7204e-05
13:58334175 T C 0.049962 6.5187e-05
13:58334359 T C 0.072062 9.5901e-05
13:58356864 C T 0.020536 4.8987e-05
13:58379498 A G 0.555734 1.1059e-04
13:58387933 G A 0.079268 -3.0891e-05
13:58390032 C A 1.917159 2.0429e-04
13:58392128 T C 0.023412 1.1181e-04
13:58392235 C A 0.097532 5.2908e-05
13:58398275 T C 0.285824 3.3324e-05
13:58400459 G A 0.024901 -3.0245e-05
13:58402553 G A 0.852935 -1.7690e-05
13:58426427 G A 1.063260 7.8365e-05
13:58432609 T C 0.049582 1.1112e-05
13:58440601 C A 0.135166 -3.6218e-05
13:58458487 G A 0.053422 5.5708e-05
13:58463589 T C 0.031373 1.6088e-05
13:58466434 C A 0.035197 3.6057e-04
13:58476166 T C 0.046210 6.5596e-06
13:58476285 T C 0.123498 1.3103e-05
13:58483198 A G 0.469871 1.9670e-04
13:58483757 A G 0.094468 -9.9318e-05
13:58498809 T C 0.152184 -6.1465e-06
13:58501964 G A 0.055752 -2.2834e-05
13:58533136 A G 0.061601 7.2231e-06
13:58543829 C T 0.153219 -1.0719e-05
13:58551273 G A 0.051822 2.9919e-05
13:58556432 G C 0.059560 -3.7179e-05
13:58562466 T C 0.124867 -1.7531e-05
13:58570772 G A 0.906873 -1.6626e-05
13:58570871 A G 0.035596 -7.0573e-05
13:58577209 A G 0.024820 5.5454e-05
13:58586438 A C 0.152924 -1.2950e-05
13:58610901 G A 0.040429 -7.0108e-05
13:58621454 A G 0.051909 -1.0063e-05
13:58626750 A C 0.046833 5.6107e-06
13:58643349 T C 0.045746 2.7930e-05
13:58644612 G T 0.480258 1.9653e-04
13:58656599 C T 0.347114 -1.8036e-04
13:58662264 T C 0.151554 -2.6274e-06
13:58662852 A G 0.113429 9.2476e-06
13:58680250 G A 0.094818 -1.1412e-04
13:58730446 G A 0.101394 -4.3656e-05
13:58731245 A G 0.098934 1.4951e-05
13:58734166 T C 1.975926 1.9958e-05
13:58743985 C T 1.090011 1.3988e-05
13:58746132 T C 0.119586 7.9768e-05
13:58753868 T A 0.039235 -1.8060e-04
13:58764396 T C 0.032292 9.7726e-05
13:58765648 G A 1.577565 -4.2364e-05
13:58769062 C T 0.397423 -5.2428e-05
13:58772655 T G 0.033006 3.4874e-05
13:58799617 G A 0.358172 3.0044e-06
13:58813473 T C 0.064422 2.1747e-05
13:58829383 A C 0.025443 -2.0475e-05
13:58832013 T C 1.628368 -8.9308e-05
13:58837327 G A 0.683010 1.2043e-06
13:58853599 A G 0.237787 5.5518e-05
13:58868354 C T 1.119453 -1.5983e-05
13:58883475 C T 0.092371 3.9056e-05
13:58895087 A G 0.073997 1.1923e-04
13:58904313 C T 0.314805 5.2651e-05
13:58917518 A G 0.112647 1.0119e-05
13:58922830 A C 0.138292 -2.5473e-05
13:58945630 A G 0.093263 5.4843e-07
13:58949186 G A 0.147107 -2.1311e-05
13:58954396 G A 0.023016 1.2102e-04
13:59012976 C T 0.154267 -2.3655e-05
13:59024147 T C 0.183804 1.5023e-05
13:59048136 T G 0.104091 9.9704e-05
13:59056484 G A 0.064535 -2.3224e-07
13:59062935 T C 0.597267 3.1695e-06
13:59097648 T C 0.060202 6.0786e-06
13:59098271 G A 0.062766 -2.2588e-06
13:59109108 G A 0.439089 3.6372e-05
13:59119806 C T 0.439712 5.5984e-05
13:59128526 G A 0.378341 -7.7220e-05
13:59135425 A G 0.097077 -1.5130e-05
13:59141166 A G 0.108947 -1.3991e-05
13:59153521 C T 0.433022 6.3722e-05
13:59155086 C T 0.030517 -9.3474e-05
13:59156184 A G 0.140333 -1.2763e-05
13:59158108 G A 0.164638 -5.4480e-05
13:59163033 C A 0.079381 -8.0303e-05
13:59166750 A G 0.097749 -9.3777e-06
13:59168663 C T 0.110787 2.6888e-05
13:59178044 A C 0.044655 2.8785e-05
13:59198465 A G 0.042143 4.5985e-05
13:59204336 G T 0.979191 2.6966e-05
13:59208864 A G 1.011052 1.8739e-05
13:59222080 T G 0.043370 5.1567e-05
13:59226618 C T 0.128662 4.7125e-05
13:59228036 T C 0.043253 -6.0296e-05
13:59234108 A C 0.048505 -3.6071e-05
13:59244392 G T 0.355601 1.3574e-05
13:59265976 G A 0.372061 -5.2654e-05
13:59266629 A G 0.661523 1.0212e-04
13:59267436 C A 0.633753 -2.3667e-05
13:59272167 G A 0.204820 -2.1507e-04
13:59294534 C T 0.029790 -3.1795e-06
13:59299701 A C 0.262056 -1.4262e-05
13:59301580 A G 0.306354 1.0374e-05
13:59310295 G A 0.452805 5.5402e-05
13:59314691 T C 0.042510 4.9812e-06
13:59315119 T C 0.278998 -2.3062e-04
13:59315639 A G 0.285999 -2.6545e-04
13:59325244 C T 0.117736 -3.3769e-04
13:59329386 G A 0.161625 1.5593e-06
13:59341148 G A 0.110135 2.6894e-07
13:59351057 C T 1.195596 3.8106e-05
13:59353710 C A 0.048011 -2.3704e-05
13:59357228 G T 0.489443 1.6547e-04
13:59357510 C A 1.892744 3.2342e-04
13:59357548 C G 0.520031 -5.1368e-06
13:59358351 T C 0.080702 -9.6734e-05
13:59371313 T C 0.182291 3.7193e-05
13:59386910 T C 0.033142 -7.6906e-05
13:59413679 G A 1.823587 2.5272e-04
13:59417138 T C 0.183424 -2.5810e-05
13:59421946 G A 0.046648 1.2662e-04
13:59429242 G A 0.457028 1.6518e-05
13:59446526 T G 0.347260 3.0600e-05
13:59454281 A G 0.052036 -1.9711e-04
13:59456543 T C 0.055743 -3.1243e-05
13:59461473 A G 0.626664 -1.0537e-04
13:59462545 G A 0.041477 3.5204e-06
13:59464935 G A 0.074837 -1.3258e-05
13:59475392 C G 0.104935 7.0237e-05
13:59486309 C T 0.186215 3.3998e-06
13:59492582 G A 0.740379 1.0810e-05
13:59496404 A G 0.021438 2.0710e-05
13:59504440 G C 0.054834 6.9820e-05
13:59526323 G T 0.184920 -8.6460e-05
13:59526435 A C 0.029160 -3.9568e-06
13:59537767 T A 0.170899 5.4218e-05
13:59547718 C T 0.031607 -5.1816e-06
13:59563176 G A 0.039958 4.2403e-05
13:59566556 A C 0.057064 -1.6397e-05
13:59586780 A G 0.147844 -3.2318e-05
13:59587984 T C 0.050170 9.7734e-05
13:59599868 C T 0.658612 2.0120e-05
13:59600016 C G 0.622444 1.0429e-05
13:59606263 A G 0.607589 1.3464e-05
13:59607295 G A 1.744241 -2.2598e-05
13:59613195 G A 0.104244 5.5276e-05
13:59638075 A G 0.045837 1.8939e-05
13:59641267 A C 0.132255 3.8418e-05
13:59646551 G A 0.070157 -4.9875e-05
13:59646630 T C 0.095273 -5.7125e-05
13:59647343 A G 0.724598 -1.8735e-05
13:59652114 G A 0.021977 4.3563e-05
13:59659517 T G 0.201438 5.5215e-05
13:59668038 G A 0.078167 1.1512e-05
13:59669007 A G 0.511540 -5.3260e-05
13:59675131 C T 0.098139 6.5852e-05
13:59678626 G A 0.030108 -2.2203e-05
13:59681335 C T 0.177997 -1.7466e-05
13:59686647 A T 1.103416 -3.9025e-05
13:59711475 T C 0.020331 -3.2196e-06
13:59711543 G A 1.662864 -1.0921e-05
13:59715183 C A 0.202470 7.9022e-05
13:59717487 C T 0.628907 -2.9281e-05
13:59718915 G T 0.263850 -1.8620e-04
13:59719507 C T 1.744215 3.1771e-05
13:59719719 C T 0.058524 -3.0605e-05
13:59719881 T C 1.814784 2.3000e-06
13:59720257 C T 0.883549 7.9987e-05
13:59723429 T C 1.972022 -1.4950e-05
13:59729032 T G 0.491225 1.9297e-06
13:59729961 T C 0.062880 -7.4662e-04
13:59732329 T C 1.375534 3.1048e-05
13:59739080 C T 0.730810 -3.0756e-05
13:59742033 A G 0.090547 2.4444e-05
13:59745833 G A 0.175196 1.4669e-04
13:59750997 C T 0.691920 3.4072e-05
13:59753661 T C 0.044334 1.0812e-04
13:59755899 T C 0.437242 -3.4306e-05
13:59757955 A G 0.655194 3.5919e-05
13:59758002 C T 0.672156 -6.4145e-06
13:59759959 T C 0.042097 -1.6203e-05
13:59764450 G T 0.135630 9.0681e-05
13:59766623 C A 0.127795 -1.2122e-05
13:59767879 T C 0.644016 -7.2972e-06
13:59770427 A G 0.143741 4.6112e-05
13:59773935 A G 0.095370 -4.1960e-06
13:59777496 A G 0.451893 2.5278e-06
13:59780874 C T 1.767796 6.3205e-06
13:59787226 G T 0.628813 -1.8184e-05
13:59789343 A C 0.161762 -3.6741e-04
13:59789827 T C 0.850134 -1.0524e-04
13:59800138 C T 0.705847 -1.5571e-05
13:59804362 T C 0.217154 3.5146e-05
13:59804880 A G 0.158902 -3.1157e-05
13:59808492 G A 1.475071 -1.8717e-06
13:59815446 C T 0.155316 -1.3193e-04
13:59817964 T C 0.237297 -1.2485e-06
13:59819421 G T 0.206381 -1.8560e-05
13:59820720 T A 1.338337 1.3762e-05
13:59824535 G A 1.667463 -3.6898e-05
13:59824906 C T 0.933566 -2.2594e-05
13:59829133 A C 0.127052 2.5581e-05
13:59835440 A G 0.075775 -1.1803e-05
13:59835640 G A 0.050095 -1.7163e-05
13:59837161 T C 0.090501 -1.5805e-05
13:59844615 T C 0.121531 7.0265e-06
13:59845015 C T 0.029458 -5.7833e-05
13:59850620 T G 0.576400 2.7254e-05
13:59854359 C T 0.066616 -4.6363e-05
13:59856631 C A 1.258599 1.8445e-04
13:59872513 T C 0.305721 8.8104e-05
13:59873864 A C 0.426268 2.5404e-05
13:59879077 A G 0.024613 -2.8380e-06
13:59887391 T C 0.083185 -3.2553e-05
13:59891425 T C 0.041088 -1.7035e-06
13:59891988 T C 0.094029 3.4060e-05
13:59894441 G C 0.040053 4.0509e-05
13:59900618 C T 0.099524 -1.4313e-05
13:59908668 G A 0.463419 8.9390e-05
13:59912839 C T 0.280287 1.7811e-05
13:59915743 C T 0.473078 -3.6442e-06
13:59919150 T C 0.033925 -1.8561e-05
13:59920785 T C 0.031127 -8.4781e-06
13:59927068 G A 0.071780 -2.2024e-05
13:59928608 A C 0.036278 2.6493e-05
13:59933500 A G 0.656158 1.6524e-05
13:59936793 T G 0.052961 7.7589e-06
13:59938251 G A 0.238303 4.5460e-05
13:59947712 T G 0.216673 2.6840e-05
13:59947834 G A 0.564573 -1.1545e-05
13:59949169 G A 0.233629 -2.7109e-05
13:59965412 C A 0.085285 6.7377e-05
13:59965554 G A 0.788254 3.0897e-05
13:59967306 C T 0.155653 8.5413e-05
13:59968885 G A 1.417355 9.4737e-06
13:59970886 G T 0.159983 -2.0799e-05
13:59979234 G T 0.280741 9.3288e-06
13:59992898 T C 0.037329 -2.7328e-05
13:59994670 G A 0.046641 2.4927e-06
13:60010567 A G 0.086217 2.2025e-05
13:60010888 C T 1.093874 -8.0803e-05
13:60011112 G A 0.281332 2.2547e-04
13:60013629 A G 1.109236 -7.0653e-05
13:60018240 A G 0.040137 3.7677e-05
13:60026923 C A 0.155316 3.6797e-05
13:60031815 C T 0.790272 2.9874e-04
13:60057978 C T 0.056408 4.7994e-05
13:60060562 T C 0.116701 1.2922e-04
13:60067196 C T 0.101245 2.5184e-05
13:60068862 C T 0.086048 4.6478e-05
13:60069422 A G 0.692663 -2.1997e-06
13:60070777 A G 0.041413 2.6948e-05
13:60076715 A G 1.795433 -4.4940e-05
13:60076985 G T 0.606946 -6.4708e-06
13:60077091 A C 0.217293 1.4807e-04
13:60078832 A G 0.078645 -9.7308e-05
13:60080565 G A 0.120502 8.5370e-05
13:60086886 A G 0.028076 -2.0410e-05
13:60088771 A G 0.099985 5.4231e-05
13:60093761 T C 0.056853 1.8842e-05
13:60098513 A C 0.062851 -7.4418e-06
13:60101315 G A 0.103679 -2.1121e-05
13:60102330 T C 1.633379 2.3506e-05
13:60105566 T G 0.038306 9.9366e-07
13:60106925 C T 1.901774 -1.0583e-04
13:60109081 A G 0.169444 1.1320e-05
13:60114386 C T 0.108785 7.2732e-05
13:60119682 T C 0.024213 2.0775e-04
13:60121340 C T 0.025515 4.3888e-05
13:60124589 A C 0.097162 2.3898e-05
13:60142140 T C 1.040309 -7.3220e-06
13:60142861 A G 0.069547 -3.6836e-05
13:60144506 T C 0.023597 7.4529e-06
13:60153049 A G 0.043217 9.7495e-05
13:60156231 A G 0.069086 -6.3218e-05
13:60158264 C T 1.941628 -1.2666e-04
13:60160833 A G 1.941216 -1.4254e-04
13:60161328 A G 0.656272 -6.0052e-05
13:60162190 G A 0.076256 -3.5891e-06
13:60171596 A C 1.873549 -9.2276e-05
13:60175738 A G 1.939678 -1.2187e-04
13:60189270 T G 0.084935 1.5326e-04
13:60191738 A G 0.607199 -4.6144e-05
13:60192123 C T 0.021578 -7.3140e-06
13:60202883 C G 0.077106 4.7854e-05
13:60204989 C T 1.859930 -2.8508e-04
13:60209215 G T 0.120671 3.0813e-04
13:60214078 A G 0.080615 1.5766e-04
13:60218316 T G 1.848589 -2.7076e-04
13:60219074 A G 0.041104 -6.5789e-05
13:60222702 G A 1.808218 -5.9461e-05
13:60223177 G A 0.087418 5.5184e-05
13:60226323 A G 0.024561 -3.6545e-05
13:60227364 C G 1.244399 4.0522e-05
13:60232052 A G 0.102105 -2.2868e-04
13:60232714 A C 0.048501 4.9299e-05
13:60235488 A T 0.110768 -1.4921e-05
13:60266560 T C 0.238978 -3.3586e-05
13:60288880 T C 0.171158 -7.9429e-05
13:60290050 C A 0.132511 -1.2563e-04
13:60295061 A G 0.100047 2.4058e-04
13:60309536 G A 0.095970 -9.8437e-06
13:60314376 A C 1.914708 5.7321e-06
13:60319019 T C 0.083546 6.0754e-05
13:60322248 A G 0.630218 -1.1577e-05
13:60322662 C T 0.736250 -3.2658e-05
13:60325794 G A 0.518584 -5.2902e-05
13:60334547 T C 0.020377 -6.6511e-05
13:60356789 A G 0.059368 -8.4524e-05
13:60361396 T C 0.057609 3.4100e-05
13:60370310 T C 0.218504 2.2227e-04
13:60371111 A G 0.090329 9.7274e-06
13:60397977 A C 0.141362 -8.4983e-06
13:60417407 C G 0.201055 6.5959e-05
13:60419797 G A 0.258875 5.1040e-05
13:60425485 A C 0.027673 3.1824e-05
13:60431525 A G 0.036632 -2.4664e-05
13:60434984 C T 0.115263 -9.8296e-06
13:60475853 A G 0.434963 -5.6781e-05
13:60485919 G A 0.022727 3.5212e-05
13:60536806 C T 0.027556 1.8521e-05
13:60556753 A G 0.068726 -4.6055e-05
13:60566644 C T 0.113631 -1.5250e-05
13:60567877 T C 0.123387 1.1738e-05
13:60587347 C T 1.148772 -1.1632e-04
13:60589985 T C 0.064571 1.5012e-05
13:60590751 G A 0.026755 8.1262e-05
13:60600310 T C 0.510385 -5.9347e-05
13:60603281 T C 0.055746 -5.5367e-06
13:60640718 C T 0.046781 -1.0958e-05
13:60645736 A C 1.836609 7.9205e-06
13:60646438 A G 1.281105 -2.3153e-03
13:60660482 T C 0.044924 -1.3515e-04
13:60663153 A C 0.023126 -2.1882e-05
13:60670247 T C 0.118123 2.0705e-05
13:60676888 G A 0.050605 2.2039e-06
13:60696319 T C 0.041075 6.3725e-05
13:60708176 A G 0.096473 -1.3247e-05
13:60723508 T C 1.498862 -2.2148e-05
13:60742936 C T 0.074370 -2.4747e-05
13:60752739 T G 0.074944 3.7075e-05
13:60774292 T C 0.045700 -5.8414e-05
13:60787066 G C 0.026544 8.5113e-05
13:60788307 T C 0.045291 4.0424e-05
13:60814675 G A 1.496503 -2.8355e-05
13:60818288 A C 0.270355 -5.6895e-06
13:60826446 G A 1.091472 -5.8152e-05
13:60830479 G A 1.911978 2.6842e-05
13:60834490 G C 0.321803 -9.7619e-07
13:60834614 C G 0.054483 3.1582e-05
13:60834670 A G 1.477067 -5.5425e-04
13:60835703 A G 0.552745 -6.5126e-06
13:60836389 T C 0.136348 -1.1643e-06
13:60841558 C T 0.091537 -1.9870e-05
13:60842387 G A 1.864889 1.2318e-06
13:60842849 T C 0.096152 3.0888e-05
13:60849048 T C 1.119499 -4.0494e-05
13:60849684 A C 0.237044 6.5460e-05
13:60852132 C T 0.064603 -3.0540e-05
13:60854106 A G 0.355001 -4.9885e-05
13:60856251 A G 1.201194 -6.9067e-06
13:60858789 G T 0.022717 -4.0625e-05
13:60864093 T C 0.037875 -6.8265e-05
13:60865538 T C 0.187621 5.2314e-05
13:60872277 A G 0.111498 3.7455e-05
13:60872589 C T 0.232656 -4.4130e-05
13:60882364 T C 1.475584 4.3975e-05
13:60885790 A G 0.024421 6.9408e-05
13:60891512 C G 0.054551 5.4908e-05
13:60892054 A G 0.200584 6.5606e-05
13:60893751 A G 0.470043 -2.0207e-05
13:60906417 A G 0.281939 2.9184e-05
13:60917626 T C 0.120547 -3.3695e-05
13:60918260 C T 0.047271 -3.6753e-05
13:60919919 G T 0.086889 -1.4472e-05
13:60921875 T C 0.158944 -9.3526e-06
13:60922020 G A 0.049520 8.4088e-05
13:60922302 A G 1.270410 -3.4717e-05
13:60923326 A C 0.215365 3.3031e-05
13:60926890 C A 0.463575 -1.2222e-05
13:60934824 T C 0.172109 -2.2903e-04
13:60939296 C G 0.458219 2.5536e-05
13:60940906 G A 0.178013 -6.6022e-05
13:60941660 G C 0.223321 9.8484e-06
13:60942934 G A 1.517045 -6.4448e-05
13:60943046 G A 0.262163 -1.2094e-05
13:60943370 G C 0.093335 4.1766e-05
13:60957218 T C 0.028073 2.8209e-05
13:60959699 C T 0.070413 5.4569e-05
13:60962754 C T 0.146955 6.9021e-06
13:60963349 T C 0.902355 -1.3634e-05
13:60965487 G A 1.258719 -1.0218e-04
13:60965811 C A 0.328077 -2.4538e-05
13:60972113 G A 0.113812 -1.3164e-05
13:60977591 C T 0.604826 1.8391e-05
13:60980178 T C 0.517496 -2.2462e-05
13:60991237 G A 0.096188 -1.7513e-04
13:61016984 A C 0.986520 -1.5486e-05
13:61031722 C T 0.134014 -5.8151e-05
13:61048814 T C 0.135789 -1.5614e-04
13:61068816 C T 0.119486 5.2134e-05
13:61084236 C T 0.187536 2.9200e-05
13:61119800 A G 0.122118 9.3104e-06
13:61128548 G A 0.954524 -1.5690e-05
13:61133373 T C 0.043061 2.1486e-05
13:61138602 G A 0.358247 8.7381e-06
13:61155411 G A 0.989763 -3.3211e-05
13:61159823 A G 0.309103 2.2640e-05
13:61173949 T C 0.554663 -1.4521e-05
13:61174990 T C 0.260582 -1.0228e-04
13:61177298 G A 0.121063 -2.6629e-06
13:61179187 C T 0.060965 -3.0482e-05
13:61190815 A T 0.073195 -3.7748e-06
13:61191522 G A 0.437047 -4.8288e-05
13:61192402 T C 0.060150 4.4838e-05
13:61201836 G A 0.039777 -1.8181e-05
13:61206349 C A 0.783937 -3.6152e-05
13:61210529 C T 0.544946 -3.8091e-05
13:61214536 G A 0.037050 1.7431e-05
13:61214632 T C 0.087097 -1.7249e-04
13:61229869 A G 0.584972 4.7443e-06
13:61244648 T C 0.047313 5.5235e-05
13:61245908 C T 0.508457 -1.5421e-05
13:61251577 C T 0.070832 -9.2254e-06
13:61251640 G T 0.408442 -5.8935e-06
13:61257231 T C 0.499576 -9.7690e-06
13:61262620 G A 0.647485 -1.5145e-05
13:61266129 A C 1.412353 -7.8322e-05
13:61266375 C T 1.091637 -9.7595e-06
13:61266575 C G 1.087402 -2.7875e-05
13:61267176 A G 0.080472 -2.2999e-05
13:61267545 C A 0.453354 -7.4926e-06
13:61267736 A G 0.242652 3.5333e-05
13:61269218 T C 0.034022 5.9043e-05
13:61276109 C T 0.047670 -3.0151e-07
13:61276558 G A 0.064292 -6.3617e-06
13:61278399 T C 0.059040 -2.1259e-05
13:61278860 C A 0.080696 1.5980e-04
13:61281117 T A 0.832049 -1.8095e-05
13:61282923 C T 0.993781 1.6929e-05
13:61294407 A G 0.071809 1.9053e-04
13:61295036 G C 0.055944 2.1956e-05
13:61296376 T G 1.917100 -4.9810e-05
13:61298597 A G 0.599195 8.9205e-06
13:61299044 C A 0.826044 -6.6742e-06
13:61308471 C T 1.782122 -3.3217e-05
13:61308690 G A 0.388413 -1.2197e-05
13:61310411 A G 0.113822 1.9170e-06
13:61310945 T C 0.088664 -4.7312e-05
13:61321674 T C 0.086723 8.3032e-05
13:61329369 C T 0.749808 -1.9464e-05
13:61330414 G A 0.079261 -1.8647e-04
13:61366505 G A 0.574592 -4.1247e-05
13:61368943 A G 0.086246 -1.6512e-05
13:61382831 T G 0.123585 -3.8621e-05
13:61384766 T C 0.721534 3.5360e-06
13:61385702 A C 0.478440 1.0231e-05
13:61387391 C A 0.071780 -1.0157e-04
13:61394967 A C 0.278946 2.7672e-05
13:61397361 C T 0.270410 6.1947e-06
13:61397841 A G 0.451315 -1.8876e-05
13:61399499 A G 0.071660 -1.2484e-04
13:61399672 T C 0.215859 6.6401e-05
13:61401233 T C 1.538610 3.3256e-05
13:61407696 T G 0.089605 6.0249e-06
13:61410511 C T 1.192317 3.3836e-05
13:61426805 G A 1.721988 9.5796e-06
13:61434126 C T 0.195706 3.7723e-05
13:61437620 G A 0.037862 -5.9763e-06
13:61443970 C A 0.204580 -7.2069e-07
13:61444594 A G 0.030406 1.0189e-04
13:61459410 G T 0.110274 3.5710e-05
13:61460141 C T 1.157903 -8.2041e-06
13:61465129 C A 1.120281 -3.3697e-05
13:61472473 T C 0.109255 6.7342e-05
13:61486738 T C 0.023960 -1.7280e-05
13:61503439 T C 1.129691 -4.1788e-05
13:61506150 A G 0.030049 1.1763e-04
13:61513541 T C 0.142008 1.2702e-05
13:61551158 G C 0.043636 3.5724e-06
13:61571637 G A 0.044285 -3.4882e-05
13:61577780 T G 0.327837 -3.2644e-05
13:61584653 G A 0.317123 5.1452e-05
13:61585056 T G 0.062409 1.9671e-05
13:61585548 G T 1.150733 -6.5543e-05
13:61585624 C A 0.028602 -1.3492e-05
13:61588059 A G 0.084704 9.9095e-05
13:61589417 T C 0.060790 -5.7930e-05
13:61593340 A G 0.979497 -1.0109e-04
13:61593886 C T 1.449352 -1.8225e-05
13:61594214 G T 0.037722 -5.5660e-05
13:61594336 A G 1.902167 -4.6081e-05
13:61599011 C G 0.275003 -8.6203e-05
13:61605333 T C 0.054032 -1.5645e-05
13:61612531 T C 0.037699 1.8349e-05
13:61616631 G A 0.104809 -7.8356e-05
13:61618612 C G 0.031672 -3.1714e-05
13:61618952 C G 0.038566 1.2203e-04
13:61620681 A C 0.659115 2.9358e-05
13:61622911 C T 0.083072 -5.3475e-05
13:61629374 C A 0.044431 1.0162e-04
13:61639536 C A 0.450124 -1.3805e-05
13:61643820 G C 0.062377 7.1065e-05
13:61652247 G A 0.026060 3.1652e-05
13:61678936 T C 0.102598 4.0323e-05
13:61681108 G A 0.055457 3.0424e-05
13:61683092 T C 0.042354 -6.9659e-05
13:61684373 G T 0.059634 4.5077e-05
13:61690082 C T 1.651075 -2.8348e-05
13:61692662 T C 0.075629 9.7724e-05
13:61709167 T C 0.047940 -2.7079e-05
13:61712548 T G 1.151061 -1.0004e-05
13:61722348 A G 0.069394 1.0694e-05
13:61723571 G T 0.837057 6.8136e-06
13:61723866 A G 0.051143 7.6191e-06
13:61725590 G A 0.076356 1.1827e-04
13:61736218 C A 0.064311 6.1073e-05
13:61755593 T C 0.038183 -6.3082e-05
13:61762637 T C 0.068511 1.8381e-05
13:61773650 T C 0.907762 1.9094e-05
13:61776532 T C 0.068411 1.4947e-05
13:61801329 C T 0.059803 -3.1283e-05
13:61810497 T C 0.093848 1.1363e-04
13:61813840 T G 0.103725 -7.1279e-05
13:61817377 G A 1.738474 -1.9337e-04
13:61818589 G A 0.889560 2.5387e-05
13:61838518 G A 0.622600 6.0980e-06
13:61849552 C A 0.180331 -2.4080e-05
13:61859631 T C 0.499057 -2.4737e-05
13:61859980 T C 0.046460 -3.1041e-05
13:61860971 C T 0.037774 -3.6259e-05
13:61866575 T C 0.811039 9.0441e-06
13:61868177 G A 0.024132 6.7088e-05
13:61895323 G A 0.875665 2.4580e-05
13:61907001 A C 1.345040 -1.0551e-05
13:61909849 C T 0.469930 1.4764e-04
13:61925472 G T 1.620825 2.5640e-05
13:61927195 C G 0.055717 1.2028e-04
13:61931359 G A 0.022353 7.1809e-06
13:61931499 T A 0.058550 9.9654e-07
13:61931592 T A 0.068239 9.1127e-05
13:61932460 G A 0.453831 -6.0888e-05
13:61933706 T G 0.096535 -3.9782e-05
13:61934344 A G 0.103725 9.0666e-05
13:61948067 C G 0.102248 -6.2557e-05
13:61950506 G T 0.535134 9.9486e-05
13:61966760 T C 0.891803 3.7878e-05
13:61968439 C T 0.021883 1.4274e-05
13:61971281 A G 0.039702 -8.0726e-05
13:61973579 G A 0.089356 6.4959e-06
13:61976831 G A 0.625551 3.6245e-05
13:61989175 T G 0.094769 8.7030e-06
13:61989235 T C 0.027858 -6.4316e-05
13:61994191 G A 0.041724 -2.9872e-05
13:61997918 A G 0.066431 -2.7167e-05
13:62000820 C T 1.876551 1.0490e-05
13:62024513 T C 0.131560 3.9357e-07
13:62041317 A C 0.057901 -5.9965e-05
13:62050526 G A 0.048371 -1.2991e-04
13:62050844 C A 1.347448 -1.4368e-05
13:62056448 T C 0.479297 2.7486e-05
13:62062128 T C 0.102050 -8.4476e-05
13:62070819 A C 0.790733 3.0278e-05
13:62079282 C T 0.316286 2.8389e-05
13:62087999 C T 0.211717 -1.0546e-04
13:62092705 T C 0.029975 3.7879e-05
13:62095724 T C 0.027563 -4.2430e-06
13:62098136 T C 0.067080 -4.3016e-05
13:62105920 T C 0.055840 2.6905e-05
13:62108512 A C 0.788383 -1.2733e-06
13:62117781 A G 0.296785 -4.0296e-05
13:62118260 C T 1.433077 -1.2988e-05
13:62125699 C T 1.924549 5.1936e-05
13:62127124 T C 0.083101 4.2979e-05
13:62131957 C A 0.801175 1.8448e-05
13:62141505 G A 0.288716 -1.7469e-05
13:62142000 C G 0.069050 2.7451e-05
13:62158408 A G 0.924848 -1.6249e-06
13:62160085 C T 1.936451 -6.8612e-05
13:62183739 A G 0.094558 1.2241e-05
13:62193019 A G 0.140213 -3.3696e-05
13:62233529 G A 0.073130 -1.5636e-05
13:62244648 A G 0.201723 -1.1701e-05
13:62280061 T C 0.485259 4.2675e-05
13:62280739 G C 0.023821 -3.7798e-05
13:62288183 G A 0.768620 1.3829e-05
13:62308666 C T 0.138577 1.5754e-05
13:62316018 C A 0.022331 3.9922e-05
13:62328348 G A 0.040806 2.8300e-05
13:62348825 T C 0.090320 -1.9662e-05
13:62349277 G T 0.045522 -1.0565e-05
13:62351166 T C 0.060426 3.1010e-05
13:62356135 C G 0.353144 -9.6780e-06
13:62357370 T G 0.061124 -1.5350e-05
13:62368269 G A 0.136094 4.1725e-05
13:62368695 T C 0.351346 -9.7398e-06
13:62379051 T C 0.356640 -3.0717e-05
13:62383603 G A 0.124432 4.7694e-05
13:62426433 G T 0.586394 1.9020e-05
13:62428629 T C 0.045859 -2.5064e-05
13:62432535 T C 0.034110 -2.3436e-05
13:62447589 C T 0.517788 3.4048e-05
13:62481973 C T 0.124036 4.1150e-05
13:62486147 G T 0.066441 -2.0730e-06
13:62521857 G A 1.890375 -7.9235e-05
13:62530624 G A 0.062744 6.6689e-05
13:62543968 C T 0.080985 4.3360e-05
13:62551939 T C 0.104309 5.7960e-05
13:62552968 G A 0.022120 -5.1814e-05
13:62569137 G A 1.390714 1.1240e-06
13:62577816 T C 0.032737 -1.1780e-05
13:62596493 T C 0.209831 3.0931e-05
13:62599470 A C 0.034119 -1.9299e-05
13:62600003 G T 0.039588 2.0226e-05
13:62608070 A G 0.037888 1.0571e-04
13:62617001 T G 0.190993 -6.1816e-06
13:62634256 A G 0.057628 -8.2647e-06
13:62642843 G A 0.585297 -1.0645e-05
13:62660249 G C 0.116613 6.0110e-05
13:62677199 C T 0.021477 -4.8988e-05
13:62680971 T G 0.035229 -3.8735e-05
13:62687381 C T 0.823898 1.8880e-05
13:62687843 T C 0.058570 2.6956e-05
13:62705538 A G 0.463779 1.4936e-06
13:62710149 G A 0.310138 5.0679e-05
13:62713785 G A 0.020581 -4.5569e-05
13:62722627 C T 1.227699 -3.7963e-06
13:62731664 T C 0.125893 6.0645e-05
13:62733344 G A 0.133910 2.5357e-05
13:62737367 A C 0.242120 -3.6836e-07
13:62740247 A G 0.074506 1.2217e-05
13:62740697 A G 0.312913 1.7000e-04
13:62771145 G A 0.083000 3.4142e-05
13:62771818 T C 1.974738 -3.4774e-05
13:62771851 A G 0.054077 7.1820e-05
13:62789539 G A 0.050618 -1.1160e-04
13:62791859 A G 0.073477 5.7729e-05
13:62794875 T C 0.260332 -3.6468e-05
13:62795487 C T 0.372343 -7.8188e-07
13:62799140 C T 0.083357 -2.5601e-05
13:62806448 C T 0.143897 -1.7200e-04
13:62810930 G T 0.033600 5.3870e-05
13:62829945 G A 0.112686 -1.6514e-06
13:62831748 G A 0.158983 1.3075e-05
13:62832572 A G 0.024476 3.8037e-05
13:62833319 A G 0.101365 1.6282e-06
13:62842581 A G 1.487642 4.3842e-06
13:62844057 A G 0.030182 1.9558e-05
13:62845820 A G 0.041744 -5.0693e-05
13:62851261 C T 0.030153 -3.9538e-05
13:62863507 G A 0.052828 5.1405e-06
13:62869973 G T 0.056369 4.2770e-05
13:62870901 G T 0.037310 1.6149e-05
13:62870948 G T 0.039952 1.4378e-05
13:62876255 A G 0.023963 -5.0876e-05
13:62882752 A G 1.367779 -7.0870e-05
13:62885877 C T 1.063883 2.1736e-06
13:62892728 G A 1.672169 -5.4222e-05
13:62896289 T C 0.135646 -1.1834e-05
13:62910608 G A 0.819160 -4.2988e-05
13:62912481 T C 0.134838 -1.9116e-05
13:62914941 A G 0.020640 5.2780e-05
13:62920389 A G 0.029731 6.3483e-06
13:62926036 T C 0.087989 -8.9747e-06
13:62927507 C T 1.548331 -2.3685e-05
13:62935904 T C 0.730836 8.0383e-06
13:62936505 A G 0.097025 -6.2368e-05
13:62941531 G A 0.204512 1.1358e-05
13:62944041 T C 1.478830 -1.0962e-05
13:62961147 T C 0.178292 -1.5872e-04
13:62978465 C T 0.037748 9.8400e-05
13:62980605 A G 0.074555 1.1892e-05
13:62985473 C T 0.384209 7.3227e-05
13:62985760 C A 0.021617 1.1851e-05
13:63021148 C T 0.053883 -5.6564e-05
13:63035114 G T 0.215959 1.1681e-04
13:63049764 T C 0.046528 1.6137e-05
13:63051355 G A 0.656392 -4.9254e-05
13:63057547 G A 0.179019 8.5382e-06
13:63075856 C T 0.069488 -5.0666e-05
13:63076056 T C 0.027550 -4.5732e-05
13:63076707 C A 0.632214 -5.4263e-05
13:63090302 C T 0.038439 -8.3124e-05
13:63095747 A G 0.404064 4.5564e-06
13:63100126 G A 0.020299 3.7030e-05
13:63107278 G A 0.144475 -1.0040e-05
13:63149409 G A 1.183930 -7.9085e-05
13:63152741 G A 0.031549 2.1652e-05
13:63161828 A G 0.108739 1.6083e-05
13:63187305 G T 0.174229 -2.5517e-05
13:63195630 G A 1.537321 -9.2881e-05
13:63197103 T G 0.150155 2.0870e-04
13:63216169 G A 0.081666 -8.2950e-05
13:63223607 A G 0.093997 -4.9952e-06
13:63227755 G A 0.438495 3.2986e-05
13:63229877 A G 0.168016 -9.5590e-06
13:63234413 A G 0.042091 -3.0300e-06
13:63237116 G C 0.851095 7.0603e-06
13:63240239 A G 0.188471 -3.1954e-05
13:63240730 G A 0.375300 1.1891e-05
13:63242341 A G 0.697476 -4.8263e-05
13:63254439 A G 0.095269 -1.7746e-05
13:63254953 G A 1.655759 -6.0011e-05
13:63257652 G A 0.547627 8.2803e-06
13:63264826 A C 1.887269 -7.6613e-05
13:63265318 T C 0.038936 -3.5468e-06
13:63274498 T G 0.052364 1.2578e-05
13:63277307 A G 0.033331 2.6984e-05
13:63290333 C A 1.946877 -3.5293e-05
13:63295742 C T 0.164563 4.2446e-06
13:63296087 T C 1.920557 -2.7601e-05
13:63296473 G A 0.109125 -2.1029e-05
13:63315894 G A 0.258962 -1.5932e-05
13:63329070 C T 0.109038 -8.8980e-06
13:63330215 T G 0.052039 8.7314e-06
13:63352441 T C 0.035158 -3.5347e-05
13:63352571 T C 0.864999 5.6828e-05
13:63357363 A G 0.037122 3.6360e-05
13:63365514 A G 0.037693 -1.0011e-04
13:63369166 G A 1.037433 2.3918e-04
13:63371777 C T 0.058362 3.0670e-05
13:63380679 T C 0.472432 9.8861e-06
13:63384626 C T 0.085831 1.8309e-05
13:63394227 G T 0.046038 -1.0075e-04
13:63395064 A G 0.023087 -1.0722e-05
13:63401921 A G 0.037816 6.9477e-05
13:63404629 A G 0.071926 -6.0432e-06
13:63405632 C T 1.203038 2.9572e-06
13:63407058 G T 0.468414 3.3963e-06
13:63412185 T C 0.029082 6.5517e-05
13:63422846 T G 0.128324 1.9058e-05
13:63427782 A G 0.180363 6.0296e-05
13:63442473 T C 0.585907 1.6889e-06
13:63444249 G C 0.063523 4.9478e-05
13:63464989 G A 0.129583 1.3058e-05
13:63466710 G A 0.045765 3.0917e-05
13:63476088 G T 0.129892 2.5069e-05
13:63482900 T C 0.041624 2.5355e-05
13:63488423 C A 0.409721 -2.9789e-05
13:63492711 G A 0.869410 -5.2842e-06
13:63520176 T C 0.135838 -8.8515e-05
13:63525096 T C 0.322800 6.0853e-05
13:63542397 T C 0.028826 5.0845e-05
13:63553876 A G 1.662241 2.8128e-05
13:63575570 T C 0.603619 -4.2805e-05
13:63582011 C T 0.065642 1.2931e-05
13:63583394 T C 0.127256 4.1876e-05
13:63587184 C T 0.109992 -2.8623e-05
13:63591051 G A 0.283062 1.5420e-05
13:63615997 T G 0.267070 2.6648e-05
13:63638329 C T 0.959133 -6.6584e-05
13:63640972 C T 0.112618 -3.0416e-05
13:63651133 T C 0.076097 1.4147e-05
13:63653033 C G 0.283961 1.6394e-05
13:63655444 A G 0.136997 -1.0461e-04
13:63664495 A G 0.061186 2.2552e-05
13:63665605 C T 0.074720 -5.1576e-05
13:63674199 A G 0.083354 -2.7983e-05
13:63725173 C A 0.284844 2.2218e-05
13:63739209 A G 0.626972 -3.7525e-05
13:63744162 G A 0.191470 4.4885e-05
13:63782135 C T 0.464311 -1.7293e-05
13:63783880 A G 0.980178 -5.6689e-05
13:63784952 C A 1.445668 -1.1438e-04
13:63794202 T C 0.025268 -2.7290e-05
13:63802225 C T 0.161632 -7.9848e-05
13:63814146 T C 0.088492 5.6317e-05
13:63832394 C T 0.696723 -6.1592e-05
13:63835703 G C 0.049874 4.1540e-05
13:63845433 C T 0.185978 -1.6150e-05
13:63853432 T C 0.025645 -1.5743e-05
13:63860715 A G 0.455343 5.9746e-05
13:63861240 G A 1.725185 -1.3171e-05
13:63864775 G T 0.093358 4.3368e-05
13:63875355 G A 0.075204 4.9855e-05
13:63883296 C T 0.070491 -1.2852e-05
13:63901563 C T 1.084578 -4.6730e-05
13:63901955 G A 0.027196 -8.5432e-06
13:63904381 C T 0.200156 -1.5221e-05
13:63911848 T C 0.076454 6.0711e-05
13:63925828 C T 0.052614 -4.9234e-05
13:63928549 T C 0.044178 -6.2725e-05
13:63938764 G C 0.044097 2.4574e-05
13:63945967 G A 0.458177 1.2872e-05
13:63961009 C T 0.900654 -9.8564e-05
13:63962642 A C 0.250124 -3.2797e-05
13:63971167 A G 0.025164 -2.3215e-05
13:63973759 G A 1.490939 9.8618e-06
13:63974125 G A 1.079777 -1.0445e-06
13:63974314 T G 0.060923 6.8268e-06
13:63974931 G T 0.040322 -5.8015e-05
13:63977436 T C 0.830786 -1.3271e-05
13:63980238 C A 0.204736 5.5655e-05
13:63981947 G T 0.057232 2.0410e-05
13:63995773 C G 0.107561 -4.1673e-05
13:63997959 C T 0.031604 4.1263e-05
13:63998168 C T 0.060945 -5.5902e-06
13:64010704 A C 0.251724 2.0829e-05
13:64013455 T C 0.412266 5.9578e-06
13:64014055 C T 1.950473 -4.0641e-05
13:64020080 T C 0.117990 -2.8401e-05
13:64023097 C A 0.063601 -6.3402e-06
13:64033157 A G 0.028572 1.8976e-05
13:64036903 G A 1.490190 -2.8679e-06
13:64046486 C T 0.479537 6.0928e-05
13:64059145 A G 0.597653 -9.4375e-05
13:64077991 G T 0.530801 -8.8592e-06
13:64092462 G A 0.024466 2.2486e-05
13:64114472 G A 0.218585 6.3565e-05
13:64127128 G C 0.695811 7.2174e-05
13:64127621 G C 0.234110 -8.6686e-07
13:64135370 A G 1.946215 2.3904e-05
13:64139821 G T 0.426070 -2.3483e-05
13:64142881 A G 0.055207 -3.9556e-05
13:64144753 C T 0.962732 9.4188e-05
13:64149339 G A 0.589039 -4.2617e-05
13:64160461 T C 0.428968 9.4098e-06
13:64180198 C A 0.106620 3.6328e-05
13:64189612 A G 0.454999 1.0140e-05
13:64194916 T C 1.068226 -3.3501e-05
13:64200994 C T 0.058641 -3.8485e-06
13:64202461 G A 0.113686 2.3920e-05
13:64204678 C T 0.069336 1.5420e-04
13:64205210 T C 0.099742 4.1515e-05
13:64206532 G A 0.088385 3.1048e-06
13:64210160 A C 0.132290 -2.5968e-05
13:64215595 T G 0.105805 5.8184e-05
13:64218013 A G 0.040351 -1.0658e-05
13:64220103 G A 0.065201 1.5833e-05
13:64240088 A G 1.836057 -1.7188e-06
13:64244290 T C 0.084841 -4.2600e-05
13:64253413 C T 0.581457 5.9088e-05
13:64253965 T C 0.038076 -1.5016e-05
13:64264045 A G 0.170613 -1.3012e-05
13:64264260 G T 0.413928 -7.4154e-06
13:64264955 G A 0.104218 -1.7607e-04
13:64284063 A G 0.531511 8.0743e-05
13:64285823 G A 0.034424 8.7671e-05
13:64304330 T G 0.028731 2.4759e-05
13:64306174 T G 0.037589 -2.6906e-05
13:64306395 T C 0.084766 -2.0050e-05
13:64307766 T C 0.039575 1.2643e-04
13:64343702 C T 0.096681 -1.0097e-04
13:64344461 G A 0.082900 -3.3089e-05
13:64348518 G A 0.083708 -2.7765e-05
13:64367689 A C 0.037226 -2.3680e-05
13:64393755 C T 0.193502 -5.3668e-06
13:64421485 A G 0.088969 3.5350e-05
13:64421730 T G 0.105951 5.0331e-06
13:64434081 A G 0.043282 -1.4515e-05
13:64443749 T C 0.048660 1.2905e-04
13:64444995 A C 0.026589 3.5744e-05
13:64448159 A C 0.045596 -9.1125e-06
13:64450415 T C 0.247557 5.4399e-05
13:64454561 T C 1.371184 1.5734e-05
13:64474179 G A 1.556530 -1.1803e-05
13:64479182 C T 0.091271 2.8078e-05
13:64483585 G A 0.145257 -2.7767e-05
13:64489803 G A 0.101352 -4.9057e-05
13:64495732 T A 0.045960 -1.0552e-05
13:64499371 C A 0.212840 -4.8037e-06
13:64499531 C A 0.036849 -2.6321e-05
13:64500504 C T 0.093069 -6.2966e-05
13:64504215 C T 0.041484 3.8370e-05
13:64530743 C T 0.057424 1.2888e-04
13:64536072 C T 0.650251 3.4900e-05
13:64538881 G A 0.041049 6.9104e-05
13:64546500 T C 0.040760 -5.8509e-05
13:64555757 C T 0.185910 3.2933e-07
13:64559074 C G 0.265441 -1.5822e-05
13:64565000 T C 0.048427 -2.6009e-05
13:64568065 G A 0.053438 -5.3842e-05
13:64575866 A G 0.043681 -1.9845e-05
13:64578103 C T 1.565602 2.7536e-05
13:64579411 A G 0.243775 -2.2346e-05
13:64585126 G A 0.298690 -3.5245e-05
13:64585809 C T 1.153040 4.1466e-05
13:64585944 C T 1.320424 3.8334e-05
13:64595940 A G 0.323702 -4.8200e-05
13:64600262 C T 0.521213 -4.2667e-05
13:64600595 T C 0.031098 -3.3761e-07
13:64604687 A G 0.078031 -3.2512e-05
13:64613144 T G 0.284672 4.1915e-05
13:64614833 T C 0.204073 -1.3109e-05
13:64626277 A C 0.127542 -2.5635e-05
13:64637710 C T 0.080287 -2.5404e-04
13:64646303 A G 0.035625 -2.3698e-05
13:64650413 G A 0.083088 -9.4502e-06
13:64668443 G T 1.115974 1.4539e-05
13:64670123 G T 0.125624 1.5399e-05
13:64672145 C T 0.031558 -1.0283e-04
13:64678582 A C 1.117944 1.5951e-05
13:64681037 T A 0.147662 4.0928e-05
13:64686892 C T 0.063328 1.6626e-04
13:64694922 T C 0.043532 3.8159e-05
13:64733435 T G 0.183914 -2.3592e-05
13:64736484 G T 1.116883 1.0377e-05
13:64746213 C T 0.078963 -2.5889e-04
13:64747965 G A 0.036742 -3.3642e-05
13:64759807 A G 0.089248 3.0248e-05
13:64769419 G A 1.110232 5.3762e-06
13:64776739 T A 0.143719 4.8486e-06
13:64777212 T C 0.036294 2.6311e-05
13:64795587 A C 0.092280 -8.3777e-05
13:64798478 A C 0.983281 1.3055e-05
13:64799028 A G 0.275785 1.7611e-04
13:64799719 C T 0.033308 -2.0088e-05
13:64804359 C G 0.146309 2.4198e-05
13:64808382 A G 0.046093 -2.0154e-05
13:64814668 T C 0.079281 -2.5911e-04
13:64814927 A G 0.043091 -2.2442e-06
13:64815855 G C 0.063419 -2.2342e-05
13:64830842 T C 0.128149 -1.6060e-05
13:64832160 G A 0.123270 -1.1706e-05
13:64852658 C T 0.880985 -9.0822e-06
13:64858180 G A 0.341515 -2.8089e-05
13:64860024 C T 0.044921 -4.9893e-05
13:64870962 C T 0.167013 -1.9747e-04
13:64874048 A C 0.033957 -8.6637e-05
13:64883596 A G 0.119713 -1.2783e-04
13:64894076 G A 0.049335 4.1458e-06
13:64904501 T C 0.030870 1.4058e-04
13:64909625 A G 0.101793 5.7780e-05
13:64910834 A G 0.067502 -7.3838e-05
13:64933414 A G 0.793612 5.6093e-05
13:64939353 C T 0.281819 2.1072e-04
13:64943730 T C 0.053526 7.7741e-06
13:64943734 T A 0.050669 -4.5808e-05
13:64961736 G C 0.152239 9.1200e-06
13:64969902 A G 0.854250 2.5467e-05
13:64972263 A G 0.367591 -1.3158e-05
13:64973238 C T 0.488031 4.8949e-05
13:64980446 C T 0.067940 -1.3609e-05
13:64983162 C T 0.122969 -1.2634e-05
13:64992376 G C 0.046174 -5.4465e-06
13:64997441 T C 0.117821 -1.0177e-04
13:64999693 A G 0.048800 -3.9468e-05
13:65003230 C T 0.363670 2.5615e-04
13:65006044 A G 0.069618 -1.6393e-05
13:65008820 T C 0.733060 -3.2673e-05
13:65017017 C T 0.106110 1.9341e-05
13:65034016 C G 0.092312 6.8092e-05
13:65052462 G A 0.424418 6.0327e-05
13:65054431 C T 0.032925 -5.2541e-05
13:65057444 G A 0.701121 -1.2810e-05
13:65066568 G T 0.030903 1.9208e-05
13:65067775 G A 0.151486 2.4351e-05
13:65068265 C T 0.140002 2.8333e-05
13:65068868 C A 0.051896 3.9432e-06
13:65074048 G A 0.598491 7.0933e-06
13:65078885 G T 0.616742 1.3276e-05
13:65081112 G A 0.062146 2.4499e-05
13:65087079 G A 0.089310 -3.1935e-05
13:65089469 A G 0.737230 -1.1056e-05
13:65094772 A C 0.033477 -2.3982e-05
13:65103343 G T 0.153774 -1.4842e-04
13:65106018 A C 0.075026 -2.5802e-05
13:65106839 A G 0.025654 -3.2765e-05
13:65108011 G A 0.750486 -2.9674e-05
13:65108540 G A 1.961220 4.9490e-07
13:65128298 T C 0.605901 2.2092e-05
13:65133521 A G 0.079712 3.4092e-05
13:65136258 A G 0.033470 -2.4541e-05
13:65137778 A C 0.096110 8.0553e-06
13:65153124 G A 0.070228 1.8823e-06
13:65160529 T C 0.182661 -3.4455e-05
13:65164336 T C 0.112559 9.0571e-05
13:65172169 C T 1.893004 1.6786e-04
13:65185854 G A 0.517308 4.0925e-05
13:65186564 C A 0.109090 1.4581e-04
13:65191426 A G 0.114750 3.5118e-05
13:65192005 A G 0.046408 4.1881e-05
13:65196309 T C 0.039858 6.5302e-05
13:65198494 C T 0.512965 -9.4489e-06
13:65199372 C T 1.548802 -1.7726e-05
13:65200132 T C 0.088745 1.0298e-05
13:65200731 T G 0.354644 1.4925e-05
13:65203738 T C 0.117314 5.1543e-05
13:65211738 T C 0.043181 2.9810e-05
13:65221918 G A 0.020195 3.4523e-05
13:65228418 T C 0.202769 2.9260e-05
13:65228629 G T 0.615313 -4.9978e-05
13:65228682 A G 0.056223 7.3505e-05
13:65230097 T C 1.071423 -1.7070e-05
13:65232438 T C 0.053273 2.4547e-07
13:65234678 T G 0.348321 1.9015e-05
13:65241850 A C 0.208501 -2.9542e-06
13:65242199 G A 0.040416 -4.1640e-05
13:65245340 T C 0.599607 5.3927e-06
13:65248691 T C 0.024181 1.9772e-05
13:65250268 G C 0.118460 6.8203e-05
13:65256313 T C 0.049689 1.7782e-05
13:65275121 G T 0.233064 -4.3336e-08
13:65287791 T C 0.346357 2.3153e-05
13:65290559 T C 0.221789 -2.8602e-05
13:65291205 T C 0.247885 -4.3704e-06
13:65322295 A G 0.341080 2.9294e-05
13:65337612 T C 0.851082 -2.0854e-05
13:65338352 A G 0.145974 2.6386e-05
13:65339526 C T 0.462549 -2.3050e-05
13:65340176 A C 0.061066 -1.0377e-05
13:65340729 G A 0.022542 -6.9169e-06
13:65349428 G A 0.836693 -1.4557e-05
13:65360737 C T 1.769477 3.2161e-05
13:65361853 A G 0.077301 1.3022e-05
13:65368490 T C 0.402227 3.8753e-05
13:65374185 G A 0.049702 1.8788e-05
13:65375075 T C 0.054155 4.5220e-06
13:65375823 T C 0.251150 5.8350e-05
13:65389063 A G 0.083400 -4.5969e-05
13:65390995 T C 0.575725 7.4449e-05
13:65391510 A C 0.352005 -1.7667e-05
13:65393723 G A 0.074694 2.8140e-05
13:65428142 A C 0.800691 1.3645e-05
13:65431736 T C 0.079271 6.2632e-05
13:65437408 A G 0.037501 -2.8037e-05
13:65469455 G A 0.263328 5.5026e-05
13:65469787 G A 1.527607 8.5635e-06
13:65485756 A G 0.524124 -6.1528e-05
13:65492339 C T 1.679472 -3.2933e-05
13:65512475 A C 0.361187 7.7239e-06
13:65524508 T G 0.098937 -1.5116e-05
13:65549380 C T 1.320317 -2.7779e-05
13:65562849 C T 0.147805 1.7461e-06
13:65581824 A G 0.040871 8.1639e-05
13:65584777 T C 0.020572 3.4493e-05
13:65588737 C T 0.256343 5.5564e-05
13:65649652 T C 0.062529 1.9485e-05
13:65682101 C T 0.023769 -1.7120e-05
13:65684246 C T 0.048943 4.7255e-05
13:65685541 T C 0.059891 -1.3779e-05
13:65690008 T C 1.181934 -4.0712e-05
13:65702359 G T 0.150668 5.0960e-05
13:65708151 G T 0.023623 3.3669e-05
13:65720985 A G 0.144423 2.9521e-05
13:65726582 G T 0.033386 1.4307e-05
13:65737311 T C 0.949632 -1.2207e-04
13:65738402 G T 0.097782 -6.7432e-05
13:65750572 C T 1.055493 -1.3360e-04
13:65782165 G A 0.898453 -5.5523e-05
13:65782665 G T 0.038316 -1.5493e-04
13:65791526 G A 0.092975 -5.4893e-05
13:65817648 G A 0.021552 -4.5362e-05
13:65818410 A G 0.049173 -4.9706e-05
13:65824765 T C 0.057018 -2.6198e-05
13:65842880 A G 0.104633 3.1610e-05
13:65843751 A G 0.035057 9.7879e-05
13:65859574 T C 0.868011 -8.8763e-05
13:65888580 G A 0.075324 7.9916e-05
13:65898673 T C 0.190214 -2.6120e-05
13:65911437 A G 0.246495 1.1629e-04
13:65913746 T C 0.055201 4.2912e-05
13:65915652 T C 0.320716 9.2076e-05
13:65916522 G A 1.083607 -5.9513e-06
13:65927558 C A 0.085626 -6.9892e-05
13:65937130 G T 1.115075 -1.5601e-05
13:65941865 G A 0.232240 9.5079e-06
13:65949330 T G 0.052244 7.4479e-05
13:65965501 T G 0.020257 7.3100e-05
13:65971316 A C 0.081089 -4.0836e-05
13:65973864 G A 0.130632 3.7753e-05
13:65978645 G A 0.036245 -9.7032e-05
13:65980223 A C 0.072160 8.1229e-05
13:65984675 A G 0.238329 8.2599e-05
13:65992870 G A 0.688125 -1.1744e-05
13:65992984 G A 0.619098 -3.3278e-06
13:66003630 T G 0.094046 4.6569e-06
13:66019258 A G 0.077226 1.6221e-05
13:66025237 G A 0.052520 4.9560e-05
13:66035474 T C 0.074461 -5.4530e-05
13:66082622 G A 1.144851 6.2106e-06
13:66085374 G A 0.249365 -3.4657e-05
13:66091518 A G 0.066411 -2.7490e-05
13:66100739 G A 0.102092 3.4913e-05
13:66101197 G A 0.049254 -3.9995e-05
13:66103210 G A 0.054649 2.9561e-06
13:66103890 A C 0.249576 -6.8508e-05
13:66119595 C T 0.038303 6.1405e-06
13:66120566 C T 0.237037 4.3765e-05
13:66120784 G A 1.675642 -2.9083e-05
13:66134678 A G 0.046005 7.6054e-05
13:66137562 C T 0.395670 2.6603e-05
13:66140408 G A 0.026028 6.1702e-05
13:66143984 C A 0.047320 1.0188e-04
13:66149008 C T 0.708626 6.1422e-05
13:66151097 A G 0.088145 6.4957e-05
13:66151298 G A 0.039903 -9.4023e-06
13:66151593 A G 0.310719 -7.1032e-05
13:66175876 T C 0.117951 -4.9536e-05
13:66192649 C T 0.420490 3.5496e-05
13:66197455 G A 0.091621 7.8672e-05
13:66201226 A G 0.024298 4.8810e-05
13:66201817 T C 0.783934 3.5488e-05
13:66205228 A G 1.217504 -4.0338e-05
13:66214812 A G 0.034739 -4.9911e-05
13:66219270 C T 0.041539 -5.0389e-06
13:66219375 A G 0.038280 -4.2979e-05
13:66224773 T C 0.618300 -6.1595e-05
13:66225819 A C 0.436797 4.6221e-06
13:66253131 G T 0.676629 2.4876e-05
13:66254022 G A 0.541122 -6.8104e-05
13:66256131 C T 0.036622 -9.9644e-05
13:66263059 G T 0.080832 7.0529e-05
13:66267448 T C 0.066820 4.4492e-05
13:66274381 A C 0.053386 -2.6217e-05
13:66282652 C A 0.080569 1.9445e-04
13:66283716 G T 0.096237 -7.7218e-06
13:66289335 G A 0.228027 8.4772e-05
13:66300562 A G 0.339548 -7.4214e-05
13:66309676 G A 1.186150 1.1527e-05
13:66321093 A C 1.268972 2.8334e-05
13:66335045 A G 0.049770 -4.0748e-05
13:66345298 C T 0.538435 3.8205e-05
13:66345458 T C 0.075704 -4.3388e-05
13:66350716 T C 0.440358 1.8213e-05
13:66355635 C T 1.539103 5.1647e-05
13:66356341 T C 0.089128 2.2321e-04
13:66358010 A C 1.211412 1.1934e-05
13:66370707 G A 0.311618 -1.2961e-05
13:66370855 T C 0.330473 -3.1493e-05
13:66371028 C A 0.058213 -1.1765e-05
13:66371040 A G 0.031877 -3.5959e-05
13:66372497 A G 0.071971 2.1417e-05
13:66373476 C T 0.122900 3.1554e-05
13:66373850 G A 0.075623 -3.0938e-05
13:66375596 G A 0.186757 1.3964e-05
13:66376600 A T 0.030137 -8.6923e-06
13:66392383 C T 0.754004 5.9715e-05
13:66411116 T C 0.042795 -2.4443e-05
13:66411948 A G 0.057758 -2.2497e-05
13:66414058 A G 0.309460 -2.0661e-05
13:66429052 G A 1.100355 -6.5425e-06
13:66436747 T C 0.341447 -8.6976e-06
13:66442699 A C 0.383320 -3.8348e-05
13:66450470 C T 0.037534 1.9946e-05
13:66451028 T C 0.912001 -7.5545e-06
13:66463578 A G 0.105789 5.9825e-05
13:66483298 G A 0.050507 4.0222e-08
13:66486462 C A 0.042185 -6.7348e-05
13:66488117 A C 0.087106 -3.8982e-06
13:66495761 C T 0.068706 1.9389e-06
13:66500486 G A 1.012947 3.6161e-05
13:66501606 A C 0.082033 4.2899e-06
13:66501826 A G 0.036716 -9.5679e-06
13:66519778 A G 0.046995 -2.0233e-05
13:66524097 T G 0.199578 -5.6622e-05
13:66529126 A C 0.022396 1.1985e-04
13:66537347 C T 0.044999 -3.9100e-05
13:66547947 A C 0.048060 -8.3047e-06
13:66556296 A G 0.409517 8.9331e-06
13:66571345 C A 0.373989 3.6127e-06
13:66581533 C T 0.291806 5.4220e-06
13:66582128 T G 0.073503 4.5179e-05
13:66583181 C T 0.021094 -5.6938e-05
13:66593822 T C 0.025479 -6.5701e-05
13:66603618 C T 0.260670 -6.0361e-05
13:66603873 A G 0.710618 7.7891e-06
13:66614620 G A 0.247180 7.8756e-06
13:66618179 T C 0.040702 -2.7516e-05
13:66640138 A G 0.052594 -1.3991e-05
13:66642011 A G 0.068356 5.5070e-05
13:66648702 T C 0.252961 2.3775e-05
13:66651053 C T 0.143573 -3.0082e-04
13:66651282 A G 0.365030 8.1949e-05
13:66651350 C T 0.127087 -1.7666e-05
13:66654311 A G 0.279579 2.0111e-05
13:66657417 C T 0.117165 -3.8151e-05
13:66658242 A G 0.427797 -4.0196e-06
13:66673368 G A 0.062341 -1.5920e-06
13:66681400 A G 0.041017 -2.2774e-05
13:66692950 A G 0.365322 7.4557e-05
13:66694191 C T 0.042636 -1.7097e-05
13:66697521 G A 0.050293 -7.2065e-05
13:66704815 A T 0.072802 -1.7200e-05
13:66707657 A G 0.049709 -5.1827e-05
13:66710987 A G 0.055726 -2.4684e-05
13:66721215 C A 0.365683 6.2861e-05
13:66725649 A C 0.022818 -1.7233e-05
13:66727425 A G 0.644243 3.7732e-06
13:66731477 G A 0.214126 1.2336e-04
13:66735594 G A 1.828407 -6.6281e-06
13:66749348 T C 1.054032 1.2004e-05
13:66760597 C T 0.020614 1.2161e-04
13:66764526 G A 0.027943 -6.7138e-05
13:66777436 A G 0.044126 5.3631e-05
13:66785105 A G 0.053279 8.3822e-05
13:66795188 G A 0.340927 -2.5944e-06
13:66795527 A G 0.105610 2.1104e-05
13:66797237 G A 0.770600 1.9232e-05
13:66813646 A G 0.045077 -4.5485e-05
13:66814912 T C 0.127694 1.8441e-05
13:66815080 A G 0.043951 -4.8175e-05
13:66816435 T C 1.000841 5.0596e-05
13:66823469 T G 0.104909 -3.8441e-05
13:66824419 A C 0.068852 1.1019e-04
13:66862828 A G 0.077655 2.2528e-05
13:66871245 T C 0.057612 -1.7491e-05
13:66873219 A T 0.026291 2.2638e-04
13:66873857 G A 0.026703 -4.1716e-05
13:66880276 T C 0.026291 4.3060e-06
13:66891156 A G 0.196196 -3.8914e-04
13:66891316 T C 0.406904 -3.0788e-05
13:66892167 C T 0.042221 -1.0797e-05
13:66896512 A G 0.410753 1.2502e-05
13:66898138 T C 0.031523 -1.4936e-05
13:66902729 A G 1.471553 2.8459e-05
13:66915580 C T 0.077395 -1.4891e-04
13:66915909 A G 0.030611 6.9302e-06
13:66919913 A G 0.137964 -6.0217e-05
13:66923923 T C 0.124530 3.1573e-05
13:66931562 G A 0.024239 -1.7544e-04
13:66935268 T C 0.184080 5.3787e-05
13:66939588 C T 0.952158 1.2237e-04
13:66944393 T C 0.170804 -1.0858e-04
13:66953163 T C 0.039274 1.5584e-06
13:66953333 G T 0.190311 6.8488e-06
13:66961994 T C 0.212003 1.1199e-05
13:66967622 G A 0.035528 1.4897e-04
13:66968060 G A 0.139944 -1.0596e-04
13:66970212 C T 0.064318 2.4157e-05
13:66981738 T C 1.024788 -1.8410e-05
13:66989113 A G 0.035921 -2.7749e-05
13:66998937 A G 0.020477 2.7379e-05
13:67000255 A G 1.796719 2.5245e-04
13:67002521 A C 0.023249 4.6847e-06
13:67002568 C T 0.090271 -6.0127e-05
13:67003121 G A 0.041546 -4.5746e-05
13:67005873 T C 0.026813 -1.8695e-05
13:67008875 C A 0.034528 -3.3646e-04
13:67013033 A T 0.072689 -6.2544e-05
13:67013049 C T 0.905607 8.0795e-05
13:67015765 A G 0.052614 5.1990e-05
13:67018036 A G 0.029945 -8.8573e-06
13:67031008 T G 0.035437 -2.1612e-05
13:67031498 C T 0.410455 -1.5698e-05
13:67032608 G A 0.021523 -5.0155e-05
13:67041212 T C 0.086382 -3.3625e-05
13:67044251 C G 0.052925 1.0995e-04
13:67053517 C T 0.058320 -1.9981e-05
13:67075033 G A 0.073098 -2.4108e-05
13:67078989 A G 0.022009 -7.5136e-07
13:67080274 C T 0.399448 -1.5558e-06
13:67102728 A G 0.536195 4.9733e-05
13:67108361 T C 0.294393 2.7292e-05
13:67115663 A G 0.058216 -2.5818e-05
13:67125356 T C 0.030435 -3.2414e-05
13:67133055 A G 0.068041 -6.0497e-05
13:67141352 G A 0.042545 5.2738e-05
13:67142841 G T 0.584193 2.5294e-05
13:67144882 A G 0.029514 -1.7384e-05
13:67145742 A G 0.023327 -9.0764e-05
13:67152523 A G 0.033902 4.3351e-05
13:67158127 G A 0.141138 -3.5647e-05
13:67162350 A C 0.062133 1.3001e-04
13:67174385 G A 0.345147 5.4316e-06
13:67174714 A G 0.139840 2.4507e-05
13:67190960 A G 0.114095 4.9956e-06
13:67207672 T C 0.035453 -2.2709e-05
13:67211571 T C 0.022931 -6.7520e-06
13:67212338 G A 0.159240 1.2324e-05
13:67215486 A G 0.036025 -5.1340e-05
13:67219064 G C 0.551083 -1.5278e-05
13:67220803 T C 0.032740 -3.9425e-05
13:67234637 C T 0.209728 -3.1638e-05
13:67236885 C A 1.076028 -3.1575e-05
13:67237022 T C 0.097181 -4.2484e-05
13:67240637 G A 0.044100 2.0245e-06
13:67248036 C A 0.064405 -5.7681e-06
13:67249717 A G 1.424479 3.7831e-05
13:67260870 G A 0.712517 4.8875e-05
13:67280251 C T 0.452721 -2.7625e-05
13:67283156 A G 0.048527 -8.9024e-06
13:67295693 T C 0.068200 -7.2458e-05
13:67296489 A G 0.676463 5.3234e-05
13:67297158 A C 0.023233 -9.0909e-05
13:67298093 C T 0.050514 -8.2324e-05
13:67299066 T C 0.237823 -3.1539e-05
13:67304478 G A 0.237647 1.2443e-05
13:67304963 G A 0.867729 -1.1255e-05
13:67311108 C T 1.445840 -7.0503e-05
13:67311163 A G 0.045028 3.7024e-05
13:67341775 C T 0.373612 1.9611e-04
13:67343503 T C 0.186108 2.4498e-05
13:67380577 T A 0.865739 7.2386e-06
13:67403056 A G 0.116733 1.5084e-05
13:67406087 A G 0.856765 5.6064e-06
13:67411788 G T 0.024479 -6.5433e-05
13:67412255 C T 0.051244 3.1477e-04
13:67416240 G A 0.445609 -5.4274e-05
13:67417860 A G 0.026553 7.8363e-06
13:67420193 A G 0.043889 -1.3538e-05
13:67433896 G A 0.251160 6.0937e-06
13:67440052 A G 0.021675 1.8434e-05
13:67443073 T G 0.051517 1.3004e-04
13:67467986 G T 0.523851 -2.4033e-05
13:67470880 T C 0.652980 8.7830e-06
13:67475796 T C 0.309444 -4.2463e-05
13:67479735 G A 0.063818 -4.9065e-05
13:67483846 A C 1.109596 -1.0440e-05
13:67487682 G T 0.421338 -5.9424e-07
13:67504048 G T 0.449079 -1.3878e-05
13:67511352 T C 0.066275 -8.2096e-05
13:67511546 C T 0.064905 -7.1367e-05
13:67519121 G A 0.386793 3.6214e-05
13:67523375 T C 0.079807 -3.6887e-05
13:67527387 T C 0.383713 -9.0063e-05
13:67527643 T G 0.842428 3.6507e-05
13:67528573 C T 0.430244 -4.2085e-05
13:67530608 T C 0.021665 2.0068e-06
13:67532568 C T 0.079982 2.0645e-05
13:67536416 C T 0.210279 3.2020e-06
13:67542502 C T 0.058953 -2.6923e-05
13:67543950 A G 0.116841 3.6049e-05
13:67549912 A G 0.039468 1.6995e-05
13:67560612 C T 0.099158 -4.9389e-05
13:67571109 C T 1.665915 -2.1358e-05
13:67582443 C T 0.043165 3.8911e-05
13:67588255 C T 0.026164 -1.0227e-04
13:67589688 C T 1.501232 -1.8848e-05
13:67590302 C T 0.836576 -1.1289e-05
13:67590454 A G 0.036391 4.6930e-06
13:67603745 C T 0.196592 -1.0434e-05
13:67625161 C T 1.731618 -2.9093e-05
13:67631115 C T 0.041153 -5.1312e-05
13:67632976 C T 0.056022 9.5761e-05
13:67637548 A C 0.026618 -1.0312e-04
13:67651061 A G 1.853857 1.9131e-05
13:67676468 G T 0.031997 2.2893e-05
13:67685156 C T 0.035622 1.0183e-05
13:67690056 A G 0.546546 -5.5161e-05
13:67699198 T C 0.410630 -3.3894e-05
13:67699902 G A 0.046758 -3.6935e-05
13:67700236 C A 1.869180 1.8504e-05
13:67709093 G A 0.502527 -5.4440e-06
13:67713205 C T 0.230419 -7.8689e-05
13:67721500 C T 0.926078 1.0768e-05
13:67721724 G C 0.594778 2.0958e-05
13:67726098 G A 0.046099 3.1949e-05
13:67728051 T C 0.392713 1.2098e-04
13:67731496 A G 1.223853 -2.0714e-05
13:67737477 A G 0.047151 3.8643e-05
13:67740758 G A 0.074704 -4.9295e-06
13:67741129 C T 1.973447 5.2482e-06
13:67745848 C T 1.565634 8.7470e-05
13:67752369 G A 1.105467 -2.4402e-05
13:67754785 T C 0.155153 -3.5905e-05
13:67755274 T C 0.292783 -2.0004e-04
13:67755668 G T 1.515880 -6.6248e-05
13:67761338 T G 0.022308 7.8109e-05
13:67764333 T C 1.945176 -2.5152e-05
13:67774851 C T 0.063685 6.5584e-05
13:67776497 G T 0.060670 -3.3823e-05
13:67780695 C A 0.040484 -2.4877e-05
13:67781921 A G 0.024739 4.3575e-05
13:67783488 A G 1.121661 -2.0557e-05
13:67786831 A G 0.207478 -2.1176e-05
13:67786924 T C 0.040030 -8.2234e-05
13:67792953 G A 0.046800 -1.7534e-05
13:67795327 C T 1.718064 -4.1988e-05
13:67798928 T C 1.245749 1.9486e-06
13:67801721 G A 0.038936 -8.3944e-05
13:67809608 T G 0.197845 3.8096e-05
13:67821920 T C 0.030286 3.9116e-07
13:67826035 G T 1.566601 -2.9182e-05
13:67829885 A C 0.066148 -1.7830e-05
13:67831381 C T 0.040202 -4.2605e-05
13:67834345 C T 0.064581 -6.5659e-05
13:67843475 C A 1.320008 -4.7060e-05
13:67844453 T C 0.113981 -1.4708e-06
13:67845335 T C 0.360918 -1.6607e-05
13:67847357 C T 0.183421 2.1174e-05
13:67850672 T C 0.330265 3.3768e-06
13:67852866 T C 0.047200 2.1835e-05
13:67858550 C T 0.097587 1.5555e-05
13:67861953 G A 0.021834 1.6729e-05
13:67871490 A G 0.054042 -3.2580e-05
13:67871571 A C 0.154605 -8.3933e-06
13:67872850 T C 0.225161 -6.1161e-06
13:67874481 C T 0.048917 -9.5517e-05
13:67881077 A G 0.076541 -1.7885e-04
13:67882850 G A 1.815995 -1.3742e-05
13:67884885 A C 0.054266 -8.5712e-05
13:67888788 G A 1.569393 -1.2065e-05
13:67896167 A G 0.253208 -4.5235e-06
13:67898855 T C 0.085678 -7.6989e-06
13:67900578 C T 0.096613 5.7145e-05
13:67903915 G A 1.480112 9.9390e-07
13:67905254 C T 0.031896 -1.1179e-05
13:67905604 G T 0.122057 -4.9503e-06
13:67915473 T G 0.264220 -1.6067e-06
13:67916076 T C 0.028754 -4.1271e-05
13:67928173 A G 1.469777 -3.6207e-07
13:67928438 C T 0.345806 -4.6585e-06
13:67933776 C A 0.101709 8.9988e-06
```
