## Supplemental_Data_Files for "Common genetic variation associated with Mendelian disease severity revealed through cryptic phenotype analysis": SupplementalDataFile_10.txt (part 16 of 21)

```
13:67939983 G A 1.174800 -1.6232e-05
13:67943173 G A 0.077070 1.2739e-05
13:67944116 T C 0.591379 -1.9065e-05
13:67945196 G A 0.027462 6.4242e-09
13:67958931 A G 1.822795 -5.3286e-05
13:67963679 G T 0.024762 4.6284e-05
13:67973403 A G 0.020779 2.1045e-06
13:67980212 A G 0.065434 -3.3207e-05
13:67981377 G T 0.098229 4.8059e-05
13:67986867 A G 1.840004 -2.2259e-05
13:67987005 G A 0.046989 -1.0271e-05
13:68001050 T C 0.167925 -3.3312e-05
13:68013501 A C 1.254584 1.0182e-05
13:68017419 G A 0.042201 -6.0169e-06
13:68033740 G A 0.229147 5.9197e-06
13:68047717 A G 0.219676 2.5089e-05
13:68065298 G A 0.488528 -2.1639e-05
13:68067937 G A 0.214762 1.9598e-05
13:68070649 T C 0.049712 -2.0033e-04
13:68075648 A G 0.069690 7.1839e-05
13:68076885 A G 0.512293 -1.9010e-05
13:68081047 T C 0.179600 -9.6316e-06
13:68088772 C A 1.742291 -2.3036e-05
13:68089511 G C 0.234794 -1.9263e-05
13:68090065 G A 1.740184 -3.7406e-05
13:68090803 T C 0.030280 4.9206e-05
13:68101164 G A 0.042532 3.6583e-05
13:68104771 C A 1.058193 -3.0089e-06
13:68105088 G A 1.239770 -6.2856e-06
13:68122371 G T 0.083023 -1.7037e-05
13:68142114 C G 0.071747 -7.8757e-06
13:68142421 A C 0.187299 8.9888e-05
13:68143677 T C 1.313618 -3.9786e-05
13:68148798 A G 0.057648 -6.4242e-05
13:68149973 T C 0.027618 -3.7210e-06
13:68150431 T C 0.190175 8.7193e-05
13:68155060 A G 0.028735 -2.2189e-05
13:68174418 C T 1.882971 1.0834e-05
13:68188629 A G 0.044447 5.6484e-05
13:68191587 C T 0.188903 1.2028e-04
13:68195641 G A 0.375144 -1.5171e-06
13:68198963 A C 0.077275 -1.6674e-04
13:68213587 C T 1.917970 -7.0880e-05
13:68215064 G A 0.044632 1.6134e-05
13:68217171 T C 0.386692 1.5291e-05
13:68218049 C T 0.137789 -1.7139e-06
13:68220398 G A 0.033701 6.1274e-05
13:68222576 C A 0.074214 -1.4483e-05
13:68231392 A G 0.120959 -1.7788e-05
13:68231867 T G 0.111839 5.7589e-05
13:68236764 G C 0.113147 3.9969e-06
13:68267161 G T 0.128577 -4.7684e-06
13:68271038 A G 0.090884 4.5026e-05
13:68276239 T C 0.124783 8.7810e-05
13:68283239 C T 0.028985 5.1090e-06
13:68302856 A G 0.057343 -6.8575e-06
13:68318984 T G 0.399961 3.5436e-05
13:68336596 T G 0.121949 -7.1773e-05
13:68347673 T C 0.029101 -1.0712e-04
13:68356243 A G 0.086921 1.5280e-05
13:68368530 T C 0.081991 3.5817e-07
13:68373025 C T 0.095360 1.1284e-04
13:68373685 A G 0.035840 1.3910e-05
13:68375540 C G 0.375300 2.6756e-05
13:68375906 G A 0.121060 -1.1666e-04
13:68394527 C A 0.076288 -1.8188e-04
13:68394998 T C 0.105114 5.9434e-05
13:68395705 T C 0.048005 1.9344e-05
13:68402435 G A 0.099469 -9.9124e-06
13:68423799 A C 0.045755 -4.0317e-05
13:68429944 T C 0.418306 4.7981e-06
13:68432738 C A 0.282384 7.0739e-05
13:68449856 C G 1.608806 2.3353e-05
13:68456578 C T 1.249433 -4.0310e-06
13:68459218 T G 0.308716 2.0029e-05
13:68462349 G A 0.158130 8.2355e-05
13:68462603 T C 0.034428 7.7461e-06
13:68471278 G A 0.032967 8.0726e-06
13:68472014 T C 1.112348 -4.8483e-05
13:68494195 C T 0.053458 3.7287e-05
13:68500982 A G 0.037109 2.8693e-05
13:68503182 T C 0.078456 1.3522e-05
13:68505793 T C 0.083367 2.1667e-05
13:68518831 C T 0.920937 -2.7372e-05
13:68531445 A G 0.041296 -6.7028e-05
13:68559368 T C 0.060673 1.2946e-05
13:68575641 G A 0.034613 -7.6831e-05
13:68583738 T C 0.130304 -3.7981e-05
13:68595142 T C 0.032305 1.3454e-04
13:68608150 A C 0.025982 3.9565e-05
13:68608607 G A 0.876489 -6.1346e-06
13:68610061 C A 0.237219 -4.1033e-05
13:68612117 G A 0.052438 6.6663e-05
13:68636448 A G 0.858083 8.2875e-06
13:68638373 T C 0.027401 -6.8930e-05
13:68652684 G A 0.709226 9.8068e-06
13:68659595 G A 0.064058 2.4735e-05
13:68668269 G A 0.024466 5.2104e-06
13:68680012 T G 0.435515 -1.5271e-05
13:68684866 G A 0.053902 -1.2708e-05
13:68695369 A C 0.096386 -2.0151e-05
13:68697198 C T 0.027543 7.6394e-05
13:68702330 G T 0.198260 3.7986e-06
13:68719988 T G 0.622308 9.6775e-06
13:68721967 T C 0.106084 -6.7359e-05
13:68739557 C T 0.089044 -4.7939e-05
13:68746385 T C 0.100271 5.2420e-06
13:68750851 A G 0.042390 3.1151e-05
13:68762290 T C 0.048326 -3.3334e-05
13:68767850 C A 0.066139 4.2000e-05
13:68774191 G T 0.646865 2.2530e-05
13:68794293 G A 0.036028 3.6200e-05
13:68802614 T G 0.058920 -1.8647e-04
13:68819267 T C 1.310706 -3.6695e-05
13:68822706 G T 0.057570 1.3999e-05
13:68824395 T C 0.217446 1.0193e-05
13:68839116 C T 0.945991 -1.7252e-05
13:68894560 T C 0.156406 6.1291e-05
13:68895941 C G 0.049212 3.5297e-05
13:68908783 A G 0.031945 2.6136e-09
13:68921095 C T 1.257362 -8.4429e-06
13:68925352 T C 0.109479 -4.1985e-06
13:68927515 T C 0.086749 1.0138e-05
13:68935491 A G 0.035866 1.2321e-05
13:68938546 C T 0.132823 -2.1958e-07
13:68946591 A G 0.185079 1.0297e-05
13:68961221 G A 0.130077 3.8455e-05
13:68969575 C T 0.171217 5.5569e-05
13:68984628 T C 0.062958 2.2430e-05
13:69000876 G A 0.691881 4.0946e-05
13:69004773 T C 0.190678 1.1744e-04
13:69012091 T C 0.149301 1.1019e-05
13:69027200 T C 0.223629 4.9208e-05
13:69043959 G A 0.073873 -2.3217e-05
13:69045126 C T 0.359298 -2.0491e-05
13:69046975 T C 0.048225 -4.9646e-05
13:69048259 G A 0.112783 -1.1506e-05
13:69048540 G A 0.069053 -1.9718e-04
13:69058109 G A 0.963326 3.5582e-06
13:69059073 A G 0.045911 -5.8408e-05
13:69061545 A G 0.021675 1.1826e-05
13:69068110 A G 0.035502 -6.1009e-06
13:69072898 A G 0.020770 1.0388e-05
13:69103441 T C 0.109820 -2.7478e-05
13:69105549 T A 0.778445 -9.8781e-06
13:69108715 C T 0.069914 2.3541e-05
13:69116298 G A 0.065490 -1.8549e-05
13:69117682 C T 0.060199 -4.7517e-06
13:69124359 A C 0.103494 6.8711e-05
13:69127905 G T 0.217715 9.3771e-05
13:69129510 T C 0.617131 -3.4346e-06
13:69133986 A G 0.035827 -2.2577e-05
13:69138247 C T 0.147591 2.3624e-05
13:69140110 T C 0.024398 -3.0065e-05
13:69141236 G A 0.205278 2.1844e-05
13:69146661 C A 0.324182 -2.7851e-05
13:69150368 C T 0.112267 5.0585e-06
13:69176326 A G 0.107087 -2.7284e-05
13:69181565 A G 0.681027 -9.0544e-05
13:69183916 C T 0.051163 -1.7738e-06
13:69188348 A G 0.057151 -9.8372e-06
13:69198439 G A 0.051900 1.0662e-04
13:69198476 A G 0.054451 -7.2373e-05
13:69205485 A G 0.762632 1.7686e-06
13:69217445 G T 0.024376 1.3227e-05
13:69218371 A G 1.643048 -4.1078e-05
13:69225499 A G 0.023905 -1.4264e-05
13:69238845 G A 1.137893 -6.9937e-06
13:69285816 A G 0.153839 1.4866e-05
13:69301748 G A 0.047911 4.6806e-06
13:69303072 A C 1.774634 1.1683e-05
13:69331314 G A 0.029919 -1.5887e-05
13:69334044 T C 1.059112 5.8122e-05
13:69344292 T C 0.152076 9.5734e-05
13:69346079 A G 0.037589 7.0540e-05
13:69355636 C T 0.541180 -5.2431e-05
13:69359105 T C 0.044035 5.6943e-05
13:69359107 G A 0.188150 -1.7471e-05
13:69362759 C A 0.099651 9.9175e-06
13:69380786 A G 0.161856 1.0006e-05
13:69388004 A G 0.161785 -2.4305e-05
13:69388776 G A 0.379325 -4.9055e-05
13:69402304 G C 0.026959 -5.2685e-06
13:69421770 T G 0.073085 -1.6008e-05
13:69425870 A G 0.562232 -2.5318e-05
13:69439352 A G 0.040773 5.4063e-06
13:69439439 A G 0.054590 -2.6047e-05
13:69439479 A G 0.184268 1.7909e-05
13:69439496 A G 0.152609 6.8252e-05
13:69440765 T C 0.027492 4.6045e-05
13:69448607 G T 0.042701 5.2675e-05
13:69449122 G T 1.508973 -1.1833e-04
13:69452685 G A 1.500398 -4.1195e-05
13:69453242 G T 0.843483 1.1230e-05
13:69459832 T C 1.817186 -2.8370e-05
13:69460494 G T 0.061968 2.7831e-05
13:69482661 G A 0.099528 -2.5077e-05
13:69482984 A G 0.610166 3.0561e-05
13:69494286 C T 0.074841 1.6299e-06
13:69496046 A G 0.105201 2.5830e-06
13:69496165 A G 0.363703 -9.2951e-06
13:69515128 C T 0.075211 -3.0017e-05
13:69522238 A T 0.079359 5.4968e-06
13:69530664 A G 1.511316 -1.7634e-05
13:69530975 G A 0.100644 -1.6921e-05
13:69531761 A G 0.040909 1.0412e-05
13:69533702 G A 0.108609 -2.2875e-05
13:69536771 C T 1.871919 -2.9042e-05
13:69545003 A G 0.354894 5.0991e-06
13:69555279 A G 0.967211 1.4903e-05
13:69572086 T C 0.150609 -2.7400e-05
13:69576975 A G 1.262383 -4.2176e-05
13:69578250 T C 0.108061 -1.5988e-05
13:69589418 G C 0.476356 9.3535e-07
13:69589500 A G 0.124705 7.8754e-06
13:69590780 A C 0.066947 -2.0822e-05
13:69600641 G T 1.049848 -6.7003e-06
13:69618636 G C 0.059488 -3.4751e-05
13:69651154 G A 0.040374 -1.2175e-05
13:69651852 A G 0.507308 2.3724e-05
13:69652077 A G 1.829929 -6.7409e-05
13:69652385 C T 0.507344 1.5302e-05
13:69658262 G A 0.028644 2.3126e-05
13:69667059 C T 0.371457 -7.4801e-05
13:69668893 A C 0.138065 5.6510e-05
13:69677783 C A 0.045450 1.6213e-05
13:69685462 C T 0.069073 6.3866e-05
13:69686529 C G 0.099593 2.8319e-05
13:69687486 T C 0.105792 -4.7224e-05
13:69693751 G A 0.289388 -2.7780e-05
13:69706040 G A 0.036784 -2.6517e-05
13:69721057 G A 1.834700 -1.6142e-05
13:69723951 G A 0.069076 -2.2251e-05
13:69729197 A G 0.316406 -4.5739e-05
13:69738731 T G 0.035603 -7.4590e-05
13:69742263 T G 0.545744 7.6967e-06
13:69746821 A G 0.064707 -8.4622e-06
13:69748439 C A 0.060962 -4.1505e-05
13:69757288 G A 0.427316 2.3024e-05
13:69758424 C T 0.254285 -1.9372e-05
13:69758486 C T 0.124923 8.0550e-05
13:69767665 A G 0.023288 -1.7779e-05
13:69771072 G A 0.095867 -5.1568e-05
13:69771123 G T 1.879076 1.3861e-05
13:69772371 A C 0.151090 -1.8374e-04
13:69773728 G A 0.158746 -3.8379e-05
13:69783304 G T 0.058871 4.0411e-05
13:69810624 T C 0.137010 1.3051e-06
13:69817311 G T 1.758957 -3.8491e-05
13:69823223 C T 0.066392 4.7876e-05
13:69839001 T C 0.030926 3.1074e-05
13:69841944 A G 0.085883 -1.0841e-05
13:69852862 G A 0.041043 2.5976e-05
13:69857536 C A 0.060923 -3.5600e-05
13:69867256 C T 0.068024 5.3767e-05
13:69868024 T C 0.052841 -5.7597e-05
13:69873227 A G 0.171976 -2.8038e-05
13:69886213 A G 0.674591 -2.9197e-05
13:69919725 G A 1.721570 -2.9568e-06
13:69923323 A G 1.553229 -1.0782e-05
13:69959101 G A 0.050238 2.8601e-05
13:69963850 G A 0.671358 7.7853e-05
13:69964010 T G 0.063347 -1.1244e-04
13:69964190 C T 0.025450 -5.4640e-06
13:69968062 G A 0.122553 -8.1445e-06
13:69983244 G A 0.227537 -6.0021e-06
13:69993329 G C 0.037605 -2.2087e-05
13:69994605 A G 0.039300 -1.5311e-04
13:69997748 T G 0.130557 5.5950e-05
13:70012280 C G 0.147617 -4.6075e-05
13:70018460 A G 0.203453 3.2451e-05
13:70025938 A G 0.098463 4.7597e-05
13:70058284 A G 0.262069 -5.1102e-05
13:70063819 A C 0.030416 2.8003e-05
13:70067977 C T 0.072030 2.3458e-05
13:70072695 T C 0.507454 1.0500e-04
13:70080272 T C 0.250209 -6.3405e-07
13:70082222 C T 1.034947 4.9231e-05
13:70099330 T G 0.521456 2.1436e-06
13:70116566 A G 0.057216 1.6231e-04
13:70128655 T C 0.031513 6.7223e-05
13:70132884 G A 0.256113 -3.9031e-05
13:70158361 C T 0.073000 1.5278e-05
13:70171265 C T 0.795290 -1.0587e-05
13:70171358 G A 1.043370 -7.3149e-05
13:70171425 T C 0.234191 -7.6880e-06
13:70174076 A G 0.023382 5.0739e-05
13:70174183 A C 0.248407 -1.0454e-04
13:70177578 A G 0.102550 -2.0827e-05
13:70178054 G T 0.079609 4.2384e-06
13:70178061 G A 0.272397 2.5923e-05
13:70184722 C T 0.128772 -6.3239e-05
13:70186374 C T 0.344663 -8.1888e-05
13:70191209 T C 0.130447 -1.4604e-05
13:70191323 C T 0.546439 3.5183e-06
13:70193094 G A 0.130642 -2.5269e-05
13:70212598 G A 0.216849 -1.1407e-05
13:70248883 C G 0.135215 -1.1555e-05
13:70259584 A G 0.611347 -1.5051e-05
13:70263923 G A 0.134958 -1.3437e-05
13:70271616 G A 0.223337 -6.2471e-05
13:70273565 C T 0.064175 8.4781e-06
13:70274173 C G 0.128947 -1.6903e-05
13:70284976 A G 0.051082 5.1522e-05
13:70291323 G A 1.085889 -1.1170e-06
13:70291937 T C 1.825249 3.0863e-05
13:70292347 T C 0.075100 -1.7842e-05
13:70299172 T C 0.210974 -7.7664e-06
13:70301182 C T 0.236729 -4.3452e-05
13:70308843 G T 0.034421 5.8480e-05
13:70325817 C T 0.056077 -1.2613e-05
13:70338841 C T 0.039575 2.1554e-05
13:70353781 C T 0.485444 4.0721e-05
13:70354481 G A 0.077408 -1.2675e-05
13:70363878 T C 0.058047 4.3094e-05
13:70364324 C T 0.308944 7.2586e-07
13:70368999 C A 0.149347 -4.2288e-07
13:70374689 G A 0.688171 2.9807e-05
13:70377932 G A 0.709567 3.5576e-05
13:70403152 T C 0.039033 1.8523e-04
13:70417628 T C 1.924001 5.3475e-05
13:70419099 C T 0.100164 1.3929e-05
13:70423820 A G 0.029186 1.9761e-05
13:70427788 T C 0.269910 -3.2489e-05
13:70427973 T C 1.894059 1.3112e-04
13:70435302 C T 0.549155 -5.5246e-05
13:70439737 A G 0.079807 2.3824e-05
13:70449115 C T 0.071325 1.2455e-05
13:70455060 C T 0.030958 -9.4367e-05
13:70457970 A G 0.157322 -2.1921e-05
13:70463702 G A 0.051104 2.2297e-05
13:70471858 G A 0.069388 -4.6948e-05
13:70480174 A G 0.276538 -1.8944e-05
13:70482576 T C 1.196300 -1.8487e-05
13:70482674 T C 0.067729 -8.5820e-05
13:70493253 G A 0.672965 -2.2068e-06
13:70495268 C T 1.940145 4.3949e-05
13:70503071 T G 1.879839 3.2377e-05
13:70503378 T C 0.054860 6.9783e-05
13:70510008 C A 0.035421 -9.4721e-05
13:70526246 G T 0.080926 -7.5602e-05
13:70531373 T C 0.219507 3.4278e-05
13:70535908 T G 1.300372 7.0062e-06
13:70551828 C T 1.295289 -1.1444e-05
13:70552404 C T 0.549321 -1.0117e-05
13:70574441 C T 0.041695 9.3504e-05
13:70591319 T C 0.218501 3.3838e-05
13:70591505 A C 0.038478 -1.7670e-05
13:70591538 T C 0.103819 -1.9952e-05
13:70593207 C T 1.192817 -2.2704e-05
13:70599439 C T 1.806855 -1.2847e-05
13:70605763 G A 1.368753 -1.5146e-05
13:70612412 C T 0.424983 2.4592e-05
13:70612478 C T 0.336601 7.6876e-05
13:70621035 T C 0.037995 -4.0029e-05
13:70621060 C T 0.698054 2.5357e-05
13:70623556 A G 1.217433 3.9118e-05
13:70638719 T C 0.572736 4.1446e-05
13:70639521 T C 0.082851 7.6129e-05
13:70646266 C T 0.344829 -2.4891e-05
13:70653002 C G 0.299320 2.1211e-04
13:70655869 T C 0.257859 -3.1806e-05
13:70664949 C T 0.638375 1.4545e-05
13:70678558 C T 0.108424 5.5861e-05
13:70681873 G A 0.566043 -7.5198e-06
13:70694537 C T 1.484623 3.9396e-05
13:70704313 G T 0.490148 2.0455e-05
13:70704678 C T 0.172947 -8.2235e-05
13:70705172 T C 0.023765 9.3377e-05
13:70708604 G T 0.052662 -1.6418e-05
13:70709795 T C 0.452792 1.3570e-05
13:70710970 A G 0.193359 5.6586e-05
13:70715362 A G 0.492416 4.7900e-08
13:70716878 C T 1.630455 5.7617e-06
13:70718418 T C 1.653172 -9.8990e-06
13:70718473 T C 0.037953 2.1530e-05
13:70722482 T C 1.453191 8.7765e-06
13:70724421 C T 0.502968 1.8651e-06
13:70725465 G A 0.039657 1.6480e-06
13:70728461 G C 0.190990 1.8781e-05
13:70729688 C T 1.084545 -5.7546e-05
13:70734120 C T 1.961304 -7.2752e-07
13:70738363 A C 1.958166 -1.9126e-05
13:70739715 T C 0.164638 -5.2644e-05
13:70778217 C T 0.231068 1.3416e-04
13:70779368 C T 1.341210 8.2193e-06
13:70790176 G A 0.036210 -1.6148e-05
13:70790386 G A 0.275181 -4.5852e-05
13:70791786 T C 0.349133 9.5021e-06
13:70792642 C T 0.056836 9.5038e-06
13:70792954 T C 0.197085 -4.9992e-05
13:70803397 G T 0.391159 2.0419e-05
13:70805487 C T 0.345978 -3.6967e-05
13:70806550 A G 1.081803 -1.5792e-05
13:70824020 A G 0.031870 5.5026e-06
13:70828968 T G 0.037115 5.8263e-06
13:70835015 A G 0.372460 2.8855e-05
13:70842870 C T 0.065077 -8.5808e-06
13:70846186 T C 0.170766 -4.5309e-06
13:70846203 A G 0.223275 -1.0098e-05
13:70857556 T C 0.089200 1.1896e-06
13:70865945 A C 0.073834 3.0934e-05
13:70870990 G T 1.370626 -4.0580e-05
13:70873996 A G 0.140531 2.2396e-05
13:70881965 C T 0.530489 -1.8694e-05
13:70882841 G A 0.670423 -3.5847e-06
13:70885138 T G 0.065970 -7.7799e-05
13:70889033 G A 1.622934 -1.8192e-05
13:70899570 G A 0.422568 1.1308e-04
13:70922154 G A 0.051254 1.1761e-05
13:70926099 G A 0.750249 2.2229e-05
13:70926376 T C 0.106107 8.9419e-06
13:70928209 A G 0.856460 2.4502e-05
13:70929073 T G 0.022837 4.5999e-07
13:70931294 A G 0.036622 -1.7765e-05
13:70939947 T C 0.066217 2.9313e-05
13:70941976 C T 0.164806 -1.0833e-05
13:70942258 A G 0.068927 -2.2829e-06
13:70950207 T C 0.085578 3.6623e-05
13:70959931 C G 0.030877 1.8466e-05
13:70962112 G T 0.023392 6.8097e-06
13:70962126 C T 0.098856 -7.4977e-06
13:70966046 T C 0.024862 7.6365e-05
13:70973689 G A 0.238381 2.6688e-05
13:70974298 A G 0.060205 -7.3660e-05
13:70984782 G A 0.068226 -6.1214e-06
13:70987099 A G 0.542031 -4.3280e-05
13:70999049 G A 0.974771 7.9556e-05
13:71006007 T C 0.028722 1.7765e-06
13:71007646 C T 0.436677 -3.2593e-05
13:71009074 A G 0.069128 -5.0938e-05
13:71009733 G A 0.356796 -2.0846e-05
13:71009927 C T 1.432545 1.2158e-04
13:71012465 T C 0.381279 4.6636e-05
13:71013431 G T 1.927863 1.5620e-05
13:71021102 A G 0.277648 -5.2628e-05
13:71024874 G A 1.046615 1.3481e-05
13:71034189 C T 1.622168 4.0527e-05
13:71043864 G A 0.025366 -1.5984e-04
13:71046095 C T 0.223191 -1.3972e-05
13:71049689 C T 0.037505 -3.7012e-05
13:71049963 G A 0.183567 2.1783e-05
13:71051959 T C 0.179633 4.1014e-05
13:71053976 G A 0.093387 1.7813e-05
13:71056248 C T 0.054649 7.0720e-05
13:71063689 G T 0.078914 -4.9892e-05
13:71076543 G A 1.642143 3.0069e-05
13:71082323 A C 0.044603 1.1965e-04
13:71083322 G A 0.026566 -3.8592e-05
13:71083962 G C 0.090761 -5.1234e-05
13:71084124 G C 0.048378 3.1370e-05
13:71095047 G A 0.070962 -8.7178e-07
13:71098076 A G 1.699456 2.3733e-05
13:71104192 G A 0.036606 2.9934e-05
13:71108478 A G 0.197588 -1.9875e-05
13:71114433 C A 0.053185 -2.0387e-05
13:71114483 C T 0.232230 -1.2715e-04
13:71118371 A G 1.199899 1.2991e-04
13:71125685 C A 0.117860 4.8760e-06
13:71128858 T C 0.266739 -2.1565e-05
13:71129429 C T 0.146903 -3.0136e-05
13:71134254 G A 1.052133 2.7837e-05
13:71135542 G A 0.116944 1.0887e-04
13:71136399 T C 0.932683 2.2581e-05
13:71137148 A G 0.788413 3.9537e-05
13:71137244 A G 0.055369 7.1940e-05
13:71138478 A G 0.519716 -5.7117e-06
13:71138734 T C 0.059819 -3.3398e-05
13:71153068 C T 0.046713 2.3911e-05
13:71157719 A G 0.075821 -5.7050e-05
13:71164295 C T 0.170373 -1.0982e-04
13:71168005 C A 0.317113 -3.2744e-05
13:71170387 T C 0.084760 -5.6729e-05
13:71176123 G A 0.292377 -1.7383e-05
13:71178412 C T 0.045681 -1.5881e-05
13:71183882 T C 0.172408 8.0144e-06
13:71201419 T C 0.039894 -9.4249e-05
13:71213147 C T 1.081553 2.2220e-05
13:71213199 A C 0.246443 -1.6533e-05
13:71220533 A G 0.032558 2.2505e-05
13:71221420 T C 0.106613 -2.9553e-06
13:71222633 A G 0.482929 1.7988e-05
13:71228466 A C 0.171275 1.6390e-04
13:71228766 T C 0.138146 -1.5135e-05
13:71244907 G A 0.165397 -3.0787e-06
13:71250732 G A 0.041981 2.7059e-05
13:71256304 T C 0.851919 -2.5050e-05
13:71257303 C T 0.856645 1.0225e-05
13:71270886 A C 0.037329 -7.1286e-07
13:71272748 C T 0.083062 -9.0003e-05
13:71273941 T C 1.926990 -1.6075e-05
13:71274929 T C 0.402142 7.4766e-06
13:71275838 G A 0.455574 -1.3997e-04
13:71276189 T C 0.528678 3.4395e-05
13:71277223 C G 0.032844 1.1096e-05
13:71286282 C T 0.581645 2.1291e-05
13:71286898 C T 0.043743 -2.2769e-05
13:71287398 T C 0.051900 -3.2149e-05
13:71288548 C T 0.044016 1.0772e-05
13:71293539 T C 0.037453 4.4492e-05
13:71294719 T C 0.039339 3.3342e-05
13:71297154 T C 0.057862 2.5321e-05
13:71297213 G T 0.549963 1.0236e-05
13:71299290 A G 1.718476 5.3543e-05
13:71303160 T C 0.217222 -6.6287e-05
13:71303604 T C 0.349668 1.8047e-05
13:71305238 T G 0.150395 5.9759e-05
13:71306642 G T 1.339067 8.9043e-06
13:71307496 T C 0.507110 1.6036e-05
13:71308731 T G 0.036661 -6.3362e-05
13:71317961 A G 0.586825 -3.0452e-05
13:71318754 G T 1.533235 -4.2028e-05
13:71325052 G T 0.207287 5.4664e-05
13:71331838 G A 0.225716 4.6292e-05
13:71340649 A C 0.195849 -7.1764e-05
13:71346527 G A 0.050536 -5.9930e-06
13:71353031 T C 0.180324 -1.2073e-06
13:71353103 G A 1.333326 3.4093e-05
13:71356401 A G 0.626638 1.0889e-05
13:71367904 T C 0.195673 -1.5739e-07
13:71376384 C T 0.064711 -4.2210e-06
13:71376583 T C 1.396125 9.5618e-06
13:71382437 G C 0.023723 -3.8718e-05
13:71384594 A G 1.044856 3.8937e-05
13:71396637 G A 0.032815 2.2102e-06
13:71400820 C T 0.605083 -9.8779e-07
13:71407189 G T 0.072458 5.4751e-05
13:71411105 G C 0.026028 1.1089e-05
13:71412335 T C 1.724913 -9.2182e-06
13:71412856 T C 0.071867 -1.3628e-05
13:71412984 G A 1.855846 -3.6363e-05
13:71416547 C A 0.054522 7.3509e-05
13:71421325 A G 1.292656 2.4743e-06
13:71421801 G T 0.163735 -4.5073e-05
13:71422020 C T 0.076840 -1.0679e-04
13:71427793 C T 0.081533 -1.1395e-05
13:71430789 G T 0.028462 -1.7292e-05
13:71432743 C T 0.026586 -2.0037e-06
13:71435545 T C 0.094656 9.9038e-05
13:71437599 A G 0.281053 -3.1528e-06
13:71442293 A G 0.040643 -1.0293e-04
13:71443408 T C 0.027972 -3.4710e-06
13:71450909 A G 0.051786 1.0429e-04
13:71451837 A C 0.068849 7.7656e-06
13:71465820 T G 0.032315 -1.1634e-04
13:71478370 T C 0.608939 5.6805e-05
13:71483790 C G 0.026898 4.5211e-05
13:71486708 A G 0.535153 7.6124e-05
13:71487342 T G 1.060076 -1.8798e-05
13:71487972 A C 0.028955 -3.3009e-05
13:71496148 A C 0.057901 3.6755e-05
13:71498252 A G 0.184982 1.7907e-05
13:71498780 C T 0.207157 1.8143e-04
13:71502358 G A 0.728379 9.9488e-05
13:71515729 T C 1.139103 3.0035e-05
13:71516427 C G 0.109758 1.7220e-05
13:71525670 A G 1.938461 -1.2012e-04
13:71533316 G A 1.244649 -6.1853e-05
13:71536609 C T 1.110164 5.2239e-05
13:71536914 G A 0.032870 -1.3255e-05
13:71539360 G A 0.115597 -1.3050e-05
13:71547393 A C 0.057083 2.3221e-04
13:71554655 C T 0.316487 -2.0703e-05
13:71557919 T C 0.104130 -4.5298e-05
13:71574264 A G 0.336091 1.1896e-07
13:71574642 A G 0.091959 -1.2846e-05
13:71576743 A G 0.024849 4.8982e-05
13:71580241 G A 0.151758 -3.5380e-04
13:71585406 G A 0.036447 -7.1893e-05
13:71586000 C A 0.233581 3.4009e-05
13:71586230 C T 0.577254 9.5070e-05
13:71591848 C T 0.066645 3.2317e-05
13:71595695 G T 0.058394 -1.4634e-05
13:71601466 T C 0.022529 -5.9891e-05
13:71606161 A G 0.268489 6.3015e-05
13:71615232 A C 0.038131 2.6617e-05
13:71617925 G A 0.054457 2.2542e-04
13:71618424 T C 0.152333 -1.4234e-04
13:71621716 T C 0.655590 2.3674e-05
13:71659717 A G 0.053558 1.0485e-04
13:71660078 C T 1.893487 -2.6912e-05
13:71663463 T C 0.352872 -1.3555e-05
13:71672143 A G 0.149480 -2.3240e-05
13:71689027 T C 0.621990 2.7450e-05
13:71690346 A G 0.038521 -1.5400e-04
13:71696538 G T 0.461267 -6.8651e-05
13:71723283 T C 0.176634 -6.9864e-05
13:71731904 C T 0.822175 -4.9063e-06
13:71739453 G A 0.100190 3.3495e-05
13:71748180 A G 0.184148 -2.3212e-05
13:71750099 C T 0.184605 -6.8983e-06
13:71751206 T C 0.057696 9.0136e-05
13:71763633 C T 0.132784 -1.2321e-04
13:71764680 G C 1.011795 -4.3626e-05
13:71774277 A G 0.057985 1.4931e-04
13:71778619 A G 0.023087 3.1344e-05
13:71781323 C G 0.084623 -6.6693e-05
13:71782924 T C 1.854964 1.0557e-04
13:71784621 G A 0.606485 -1.8632e-06
13:71786076 A T 0.912004 -4.4167e-05
13:71786392 C T 1.792807 1.0640e-04
13:71793157 C T 1.797647 7.0217e-05
13:71797919 C T 0.282984 2.0307e-04
13:71799443 A G 0.392905 2.1300e-05
13:71803079 A C 0.044746 -7.8800e-05
13:71809805 A G 0.485422 2.4446e-04
13:71813956 A G 0.260043 1.1702e-05
13:71817076 C T 0.298791 2.1814e-05
13:71818999 C T 0.031620 -1.8957e-05
13:71819415 C T 0.045561 -9.6613e-05
13:71825496 T C 0.680852 -1.0869e-04
13:71825665 G A 0.044330 -1.0630e-05
13:71830518 C G 0.104474 9.1969e-05
13:71832629 C T 0.362456 -9.6064e-04
13:71833937 C A 0.159704 -3.0193e-05
13:71835394 C A 0.434992 -3.0149e-07
13:71841941 T G 0.557253 6.3026e-05
13:71841947 C G 0.074880 -2.2584e-05
13:71848998 T G 0.506470 1.0584e-05
13:71849406 A C 0.260777 -5.0917e-05
13:71851045 T G 0.044392 2.9448e-05
13:71851087 G A 0.804216 -2.2541e-05
13:71853723 T C 1.720142 4.6008e-06
13:71875274 G A 0.043938 -5.1454e-05
13:71890153 G T 0.286554 3.3280e-06
13:71892489 G A 1.697528 5.3543e-06
13:71893186 A G 0.041786 3.7807e-05
13:71894958 A C 0.078307 1.0368e-06
13:71900817 G T 0.224658 -6.6330e-05
13:71905358 G A 0.625434 -1.6572e-05
13:71905517 A G 0.116490 9.9335e-06
13:71934164 A G 0.031828 -6.0468e-05
13:71935493 A G 0.028030 4.7818e-05
13:71946932 C T 0.045434 -6.1107e-05
13:71949747 G T 1.829280 -3.2862e-05
13:71953004 C T 0.272426 6.9072e-05
13:71953260 C G 0.074039 -2.5550e-05
13:71957975 G A 0.246392 5.2938e-05
13:71973660 T C 1.840303 9.1161e-05
13:71977788 G A 0.499745 5.7953e-05
13:71978130 C T 0.446638 -9.1716e-05
13:71987124 C T 0.028589 4.8744e-05
13:71988581 A G 0.075538 -1.3653e-04
13:71990453 G A 1.778812 -7.5434e-06
13:71993527 T A 0.078774 -1.0413e-04
13:71994545 G A 1.278456 -1.9799e-05
13:72001661 G A 0.151249 -2.8287e-05
13:72010587 C T 1.791013 -6.9428e-06
13:72019107 G C 0.099761 2.9133e-06
13:72038090 C A 0.082660 -1.2838e-04
13:72039080 A G 0.039874 2.0168e-05
13:72040031 A G 0.166540 -1.0993e-04
13:72040384 C T 0.245259 -1.4901e-05
13:72047380 C A 0.027527 6.7698e-06
13:72048096 G A 1.271202 -8.3585e-06
13:72055415 T C 0.320047 -1.9215e-05
13:72063469 A G 0.047732 1.6176e-05
13:72077366 C T 0.064269 -1.8351e-04
13:72081719 T G 0.046765 1.5067e-04
13:72089323 C T 0.048793 3.5834e-05
13:72093519 T C 0.020916 3.9302e-06
13:72096529 T C 0.041539 3.2124e-05
13:72098610 T C 0.185920 -4.7674e-06
13:72099351 C T 0.073234 1.5039e-04
13:72099999 G A 0.314124 -1.8764e-06
13:72114388 A G 0.108197 2.6785e-06
13:72117415 G A 0.119931 -3.8367e-05
13:72123184 C T 0.048920 3.4087e-05
13:72123663 T G 0.047167 -7.7695e-06
13:72132060 G C 0.031049 1.8764e-05
13:72137224 A C 0.167640 -3.7460e-05
13:72142248 C T 0.158954 -2.3988e-05
13:72145338 A G 1.190227 -9.3984e-06
13:72148746 C A 0.242610 2.5239e-05
13:72160022 A G 0.078476 -2.5556e-05
13:72162429 C T 0.108518 -5.3484e-05
13:72174353 T C 0.169276 4.0745e-06
13:72182804 C T 0.037644 8.0231e-05
13:72188522 G T 0.234937 -5.4913e-05
13:72195941 T C 0.042503 4.0085e-05
13:72205759 T C 0.096402 3.4814e-06
13:72212557 A G 0.079858 -1.4393e-04
13:72212947 T C 0.045765 2.1720e-05
13:72212976 T C 0.060449 1.3875e-04
13:72226165 T C 0.029458 4.8960e-05
13:72227298 C T 0.249683 5.4181e-05
13:72227544 C T 0.056164 6.1802e-06
13:72234406 G C 0.109437 1.5364e-04
13:72237405 C T 0.031055 -3.5693e-06
13:72247171 C G 1.746562 6.0849e-05
13:72256398 C T 0.094231 3.8330e-05
13:72258415 T G 0.090326 -2.9874e-06
13:72262816 T C 0.022039 -4.3257e-05
13:72263982 T C 0.069336 1.4486e-05
13:72264583 A C 0.025612 -5.7956e-05
13:72269858 A G 0.050744 -6.1323e-06
13:72273281 C T 0.127461 7.1040e-05
13:72277308 G A 1.840624 6.2871e-05
13:72278579 A G 0.401006 -3.4895e-06
13:72279997 C G 0.058128 -1.3565e-05
13:72286193 T C 0.105883 -5.6094e-05
13:72289436 T C 0.099502 7.4764e-05
13:72312425 A G 0.099680 5.1428e-06
13:72312491 C T 0.067035 -6.4529e-05
13:72314239 A G 0.031133 -5.4244e-05
13:72317221 G T 0.075162 -6.0056e-05
13:72319885 T C 0.091387 -1.8607e-05
13:72322405 T C 1.809458 4.2380e-05
13:72329543 C A 1.962778 4.6320e-05
13:72330504 T C 0.077843 1.1756e-05
13:72332750 T C 0.745906 2.2794e-05
13:72338311 T C 0.167137 2.2169e-04
13:72343661 T G 0.029747 9.6180e-05
13:72347501 C T 0.759532 8.0633e-05
13:72347696 C A 0.793314 1.7872e-04
13:72359534 T C 0.021315 1.0979e-04
13:72361889 C G 0.030114 1.3815e-04
13:72370981 T C 0.037449 8.0853e-05
13:72371181 C T 0.042302 2.3110e-05
13:72371721 A G 0.610039 1.5112e-05
13:72374849 A G 0.146536 2.5215e-04
13:72378670 T C 0.021250 7.9490e-06
13:72395229 C T 0.047953 6.6052e-05
13:72397707 C G 0.065671 -8.6650e-06
13:72399577 G A 1.436064 -5.5625e-05
13:72401360 C A 0.022165 3.7291e-05
13:72403176 G C 0.229049 1.1046e-05
13:72408283 A T 0.099109 -9.1327e-06
13:72409211 G T 0.032178 -3.9085e-05
13:72410027 A G 0.099547 5.2145e-05
13:72410991 T C 0.047589 5.0751e-05
13:72412417 T G 0.029355 4.8346e-05
13:72412460 G C 0.110774 1.4350e-05
13:72415020 T C 0.476853 -2.1879e-05
13:72425099 C A 0.082799 -1.2401e-04
13:72427352 T C 0.099791 5.4597e-05
13:72430774 T C 0.125124 5.6218e-05
13:72431027 G A 0.122806 -2.8545e-06
13:72436953 G A 0.191454 -4.0678e-05
13:72438081 A G 0.680592 -4.4427e-05
13:72438187 T C 0.352804 9.2434e-05
13:72438988 T G 1.489063 -1.4154e-05
13:72444256 T C 0.057427 -5.2999e-05
13:72445836 G A 0.043055 3.5431e-05
13:72449239 A G 1.942274 4.8237e-05
13:72450627 C T 0.035645 2.8446e-05
13:72455844 A G 0.032477 -1.3079e-04
13:72459517 T C 1.364102 -2.4619e-05
13:72462840 C T 1.848414 -9.0455e-06
13:72466848 G A 1.819156 -1.0694e-05
13:72473697 G T 0.126084 2.0475e-07
13:72488183 G A 0.379315 8.5171e-05
13:72488430 G A 0.380756 3.2259e-06
13:72493098 A G 0.840079 2.4540e-05
13:72495513 A G 0.041237 1.3224e-05
13:72496466 G A 0.105584 9.9332e-06
13:72496589 G A 1.487333 -3.5618e-04
13:72497005 T G 0.561583 -5.8012e-05
13:72501698 T C 0.055580 2.8864e-05
13:72504138 A G 0.045716 1.1436e-04
13:72505308 C T 0.085139 -1.3632e-04
13:72513555 A G 0.095188 5.4214e-06
13:72514018 C A 1.942888 -2.2372e-05
13:72528731 T C 0.050442 1.1476e-05
13:72537401 C T 0.448806 1.2809e-05
13:72537550 A G 0.054548 -1.0180e-04
13:72537592 G A 0.020825 1.1028e-04
13:72553692 T C 1.512017 -2.7338e-05
13:72565093 A G 0.032217 -1.1119e-04
13:72567391 C T 0.072818 -3.9928e-05
13:72575295 C A 0.070124 -5.8744e-05
13:72593376 A G 0.023402 3.4450e-05
13:72613612 T G 0.049180 -2.0928e-05
13:72614496 T C 0.150275 -5.1678e-05
13:72614875 G A 1.469845 5.9579e-05
13:72618886 C T 0.221503 -4.3008e-06
13:72621853 G A 0.107743 -2.8941e-04
13:72626240 G A 0.057417 -2.6772e-05
13:72628837 G A 0.031481 -2.6193e-05
13:72644712 C A 0.150243 4.5998e-05
13:72646385 C T 0.115020 1.2096e-04
13:72650560 G C 0.107152 -1.1300e-05
13:72652461 G T 1.845161 5.0123e-05
13:72668374 C A 0.057242 2.5048e-05
13:72671295 T C 0.374602 9.5128e-05
13:72677287 G C 0.041377 2.8157e-05
13:72681720 C T 0.068433 -7.3137e-05
13:72682347 T G 0.093224 -3.6599e-04
13:72685322 A G 0.031643 -3.2409e-05
13:72688774 T G 0.309301 -3.0367e-05
13:72689470 A G 0.216995 -1.9694e-04
13:72689518 C A 0.166426 3.6771e-06
13:72698700 C T 0.079005 -3.6597e-05
13:72709743 G A 0.034931 -1.3884e-04
13:72710707 C T 0.029530 4.1373e-05
13:72716937 T C 0.035814 -4.4195e-06
13:72724744 C T 1.429978 -1.8904e-05
13:72726312 T C 0.053561 -2.7622e-05
13:72736738 G A 0.089489 2.6022e-05
13:72760162 G A 1.827894 -3.0360e-04
13:72762299 C T 0.032980 -1.5910e-05
13:72762460 A T 0.054503 -2.7383e-05
13:72762805 C A 0.055606 -4.6655e-05
13:72765304 A G 0.219143 -7.7546e-05
13:72767495 A G 1.595738 -1.0470e-05
13:72768709 G T 1.612882 -2.7415e-05
13:72769058 G A 0.098353 3.6641e-05
13:72776514 T C 0.020575 -3.1518e-05
13:72777659 T C 0.177556 -5.6848e-05
13:72780705 G T 0.067057 1.7119e-05
13:72788756 C G 0.180983 -9.8936e-05
13:72794731 C T 0.124789 3.5983e-05
13:72795098 T C 0.059478 1.6735e-05
13:72804031 C T 0.304977 1.2479e-04
13:72816066 A G 0.220439 5.9517e-05
13:72819849 T C 0.178088 3.6170e-05
13:72822650 C A 0.304017 5.7498e-05
13:72823003 G C 1.015187 1.6843e-05
13:72824187 C T 0.096363 -1.5571e-04
13:72828535 A G 0.388825 7.2776e-05
13:72848932 A G 0.335530 -3.6860e-05
13:72850697 C T 0.106698 6.6383e-06
13:72851784 C T 0.532946 -1.2187e-05
13:72854898 G T 0.183366 2.7293e-05
13:72860250 A G 0.084601 -1.4282e-04
13:72872206 G A 1.451650 1.7946e-05
13:72880186 C T 0.035914 1.3119e-05
13:72882002 T C 1.257817 -5.9752e-06
13:72887575 T G 1.957675 -1.0506e-05
13:72890006 A G 0.137214 2.5971e-05
13:72890536 C T 0.030900 5.2086e-05
13:72898858 A G 0.335617 -5.7798e-05
13:72916921 C T 0.290086 -1.2642e-05
13:72917442 T G 0.502994 -2.3085e-05
13:72921200 A C 0.042792 -5.2694e-06
13:72924948 G C 0.446778 -3.0058e-05
13:72925338 T C 0.509171 -1.9263e-05
13:72937788 C T 0.213327 1.3603e-05
13:72938378 C T 0.050351 -3.7320e-05
13:72941771 A C 0.658102 1.0658e-05
13:72954107 A G 0.639170 6.3693e-06
13:72954567 A G 1.534196 2.9521e-05
13:72960589 C G 0.032110 3.9281e-05
13:72961137 T C 0.071549 -9.0865e-06
13:72961202 A G 0.129678 -1.3631e-05
13:72965093 A C 0.102423 7.0787e-06
13:72965307 C T 0.464321 2.5214e-05
13:72965419 A G 0.033973 -7.4556e-05
13:72965476 G A 0.066950 2.2662e-05
13:72965573 C T 0.080173 1.3563e-04
13:72966621 T C 0.046200 4.5930e-05
13:72967007 C A 0.195677 -5.4255e-05
13:72969737 G A 0.057722 -2.9209e-05
13:72973571 T C 0.052062 1.8928e-05
13:72974991 C T 0.136357 3.6886e-05
13:72975694 A G 0.818056 2.1977e-05
13:72978782 C A 1.549298 6.5900e-05
13:72984713 A G 0.147221 4.5619e-05
13:72985095 T C 0.051864 1.0275e-04
13:72987062 T C 1.402421 -7.1519e-06
13:72989847 A G 0.972515 -8.7000e-05
13:72990328 A G 0.034158 4.4078e-05
13:72991402 C A 0.082341 -5.5689e-05
13:72996553 A C 0.080375 -1.2160e-04
13:72998264 A G 0.142784 2.0313e-05
13:72999970 A G 0.810841 -3.3388e-05
13:73000712 C T 0.053568 3.5202e-05
13:73005122 G T 0.881066 2.2046e-05
13:73006093 T C 0.044220 5.5095e-05
13:73011013 A G 0.090758 8.2691e-06
13:73011169 A G 0.036862 -5.3233e-06
13:73012733 G A 0.091913 -2.2803e-05
13:73015519 C T 0.054314 1.2450e-05
13:73016479 G T 0.087749 3.6676e-05
13:73019838 C T 0.478920 2.8463e-06
13:73020148 T C 0.070258 5.1525e-07
13:73021106 A G 0.071280 5.5949e-05
13:73026888 G A 1.487012 -4.9636e-04
13:73032308 A G 0.027758 7.0210e-06
13:73033767 C G 0.032678 4.2689e-05
13:73034778 A G 0.073507 1.6010e-05
13:73038939 A G 0.412331 -5.4614e-06
13:73045138 C T 0.179006 3.3457e-06
13:73045211 A G 0.044048 2.4332e-05
13:73045902 C T 0.468648 -9.1745e-05
13:73060697 C A 0.871540 -6.7893e-05
13:73063791 G A 0.048362 -5.7607e-05
13:73064151 T A 0.103767 1.7322e-05
13:73067530 G T 0.046330 -6.5440e-05
13:73069227 T C 0.720447 -1.4052e-04
13:73070132 G T 0.055343 -2.5754e-05
13:73071033 G T 0.184284 -6.5983e-06
13:73074704 T C 0.141109 -2.0810e-05
13:73077005 C A 0.321686 5.4824e-07
13:73084939 G A 0.543310 1.4591e-04
13:73085439 G C 0.097373 3.6799e-05
13:73086194 G A 0.684802 -8.4170e-07
13:73089892 G A 0.282478 2.3794e-05
13:73091863 A C 0.078356 4.5295e-06
13:73092319 T C 1.204901 6.0350e-05
13:73092637 A G 1.735247 8.9402e-05
13:73093913 G A 0.541294 1.3065e-04
13:73095271 A G 1.390217 3.2093e-05
13:73096296 A C 0.070189 1.5273e-06
13:73097785 A C 0.200604 1.0252e-05
13:73105423 G C 0.133754 5.2600e-05
13:73106963 G A 0.350937 3.2028e-05
13:73107361 A G 0.072627 8.8374e-05
13:73108634 T C 0.052221 -6.3831e-06
13:73109946 A G 0.606634 8.3068e-05
13:73110576 G A 0.095133 -6.5821e-05
13:73111803 T C 0.469832 -3.5101e-05
13:73113043 C T 0.422269 -6.1878e-05
13:73114587 T C 1.093530 5.7004e-05
13:73121467 T C 0.172716 -6.7672e-05
13:73122184 T C 0.355329 3.5591e-05
13:73124454 A C 1.288765 2.6936e-05
13:73125858 G A 0.089732 -3.1516e-05
13:73126864 T C 0.030841 3.7504e-05
13:73130619 T C 0.024450 4.8015e-05
13:73131228 T G 0.091306 6.7047e-05
13:73134091 C G 1.128266 6.2909e-05
13:73137109 A G 1.717655 -2.9508e-05
13:73143103 T C 0.058495 6.7879e-05
13:73145947 T C 0.034272 2.0070e-04
13:73155993 T C 0.181817 6.7548e-05
13:73157290 A G 0.072452 5.3937e-05
13:73171910 A C 1.697188 4.0449e-05
13:73172648 C T 0.707110 2.0952e-05
13:73174464 C T 0.080495 7.6381e-05
13:73174705 T C 0.425242 1.8768e-05
13:73181208 T C 0.621993 4.5320e-06
13:73192226 G A 0.466817 -1.7225e-05
13:73199269 T C 0.032224 1.0940e-04
13:73207437 G A 0.386296 -5.7352e-05
13:73214553 C T 0.147841 4.6738e-05
13:73223263 T C 0.395164 3.2972e-05
13:73224469 A G 0.147539 5.2367e-05
13:73228179 T C 0.385310 -3.4647e-06
13:73237200 C A 0.054499 3.5546e-05
13:73237992 G A 0.374664 -4.1694e-05
13:73243720 C T 1.877522 -1.1208e-05
13:73258756 T C 0.883409 -2.2196e-05
13:73262337 A G 0.714874 -2.2837e-06
13:73270058 G A 0.036096 -2.2594e-05
13:73296812 T G 0.060439 -4.1421e-05
13:73313718 A G 0.089622 1.7029e-06
13:73313825 T G 0.990792 2.0665e-05
13:73319236 T C 0.035849 3.1728e-05
13:73323677 C T 0.041244 2.3462e-05
13:73323870 A G 0.022246 1.5849e-05
13:73327711 C A 0.022074 8.1039e-05
13:73342094 C T 0.087707 -1.1825e-05
13:73346905 T C 0.036817 2.6329e-05
13:73349359 C G 0.795109 -2.3447e-05
13:73350079 C T 0.626904 -7.0353e-06
13:73368219 G A 1.070806 1.2809e-05
13:73373213 A G 1.489047 -5.6686e-05
13:73387847 G A 0.078330 -1.0503e-05
13:73401237 A G 0.037268 2.9291e-05
13:73410370 G T 0.099966 3.9626e-05
13:73412131 A C 0.038271 9.9831e-05
13:73439389 T G 0.039053 1.1940e-05
13:73444688 A G 0.039072 -8.3674e-07
13:73447367 G A 0.034506 5.8667e-05
13:73461639 T C 0.173038 8.4547e-05
13:73478945 C T 0.332810 -9.7169e-05
13:73482747 A C 0.036554 1.2251e-05
13:73489714 G A 0.053474 1.5918e-05
13:73492148 C T 1.404323 -3.5835e-05
13:73500710 A G 0.077827 3.0093e-05
13:73509048 A G 0.178796 1.4522e-04
13:73525111 A G 0.112050 1.0464e-05
13:73539340 A G 0.076726 1.1111e-05
13:73539466 G A 0.052231 4.7458e-05
13:73574451 C T 0.365998 -9.3594e-05
13:73594836 T C 0.096548 2.0163e-05
13:73595560 C T 0.583674 -7.0432e-06
13:73596617 G A 1.010653 -4.6355e-05
13:73598865 T C 0.530755 4.9539e-05
13:73608708 G A 1.044269 4.6602e-04
13:73612900 G C 0.081806 2.4701e-07
13:73613867 G A 0.362353 4.7171e-05
13:73619229 C A 0.135942 7.9134e-05
13:73626774 A G 0.041640 -1.9667e-05
13:73627275 G A 0.698544 2.2723e-06
13:73631873 G A 0.162142 -2.0732e-05
13:73634051 T C 0.642256 4.7640e-05
13:73634591 A G 0.059865 -7.7537e-05
13:73635941 A G 0.106691 2.1912e-05
13:73638631 T C 0.023869 6.6381e-05
13:73639371 A G 0.635181 4.6899e-05
13:73639505 G A 0.152177 -4.6038e-05
13:73641002 A G 1.853409 -1.3095e-04
13:73641702 A G 0.169204 -1.1264e-05
13:73649284 T G 0.045415 -5.7908e-05
13:73649333 C T 1.003671 -1.4851e-05
13:73651906 T C 0.116435 -5.0482e-05
13:73654020 G A 0.083844 -5.5035e-05
13:73655238 T C 1.134673 4.1722e-05
13:73655752 C T 0.349298 -1.1771e-04
13:73658254 G T 0.368166 4.1374e-05
13:73658544 G A 0.178023 2.1159e-05
13:73661627 A G 0.139071 1.1477e-06
13:73664427 G T 0.202269 5.5541e-05
13:73671522 T C 1.862461 6.0679e-06
13:73676848 G A 0.049238 4.3223e-05
13:73678583 G A 0.156909 -2.2192e-05
13:73678672 G A 0.088236 3.0732e-05
13:73685030 G A 0.076249 2.6231e-05
13:73686332 C A 0.287389 5.4878e-05
13:73688889 A G 0.029426 9.0393e-06
13:73691060 G A 0.091761 -5.7468e-06
13:73691528 G T 0.220964 -2.1411e-05
13:73691603 G A 0.069839 3.0985e-05
13:73692738 G A 0.808082 -9.9304e-06
13:73705168 A G 0.176056 -1.2848e-05
13:73712323 A C 0.062539 2.0166e-05
13:73717112 A T 0.199994 -4.7107e-05
13:73717152 T C 0.029793 -4.2226e-06
13:73719589 C A 1.239189 -1.3514e-04
13:73719777 C T 1.620520 -1.8518e-05
13:73728139 T G 0.897389 2.1431e-05
13:73730636 C T 0.033850 1.3231e-05
13:73731214 G C 0.224051 -2.5080e-05
13:73741149 T C 0.061153 6.3939e-05
13:73743411 A G 0.139343 -2.5418e-05
13:73743899 A C 0.389971 -1.0453e-05
13:73744223 C T 0.341177 1.1112e-04
13:73751557 A C 0.879352 5.9898e-05
13:73752837 G T 0.141826 -5.0799e-05
13:73759236 C T 0.972853 -5.0932e-05
13:73767724 A C 0.081890 -5.4196e-05
13:73769284 A G 1.137552 -5.6771e-05
13:73771999 T C 0.032006 -6.2698e-05
13:73773455 A G 0.031773 6.3076e-05
13:73777275 A C 0.144569 5.1525e-06
13:73785318 A G 0.627758 -4.4812e-06
13:73788353 A G 0.181545 5.0609e-05
13:73793551 T C 0.198744 7.3992e-05
13:73794367 G C 0.758208 -3.0848e-05
13:73795288 T C 0.093221 8.3304e-05
13:73795820 A G 0.028228 2.5901e-05
13:73796912 T C 0.034590 4.5229e-06
13:73797952 G A 1.646356 3.1106e-05
13:73802320 T G 0.174099 6.0941e-05
13:73802365 T C 0.232730 -6.5792e-05
13:73803207 T G 0.123825 7.8738e-08
13:73808900 G A 0.133546 1.6943e-05
13:73814192 A G 0.645772 -1.5709e-05
13:73819134 T C 0.955803 -1.2771e-05
13:73821705 C T 0.022870 1.9514e-05
13:73825334 T C 0.112430 8.9771e-06
13:73826213 A G 0.141216 -5.0509e-05
13:73827728 T G 0.748977 -3.5470e-05
13:73832307 A G 0.093286 3.2702e-04
13:73832332 T C 0.022694 -1.7671e-05
13:73842391 C T 0.045437 2.7419e-05
13:73844105 C T 0.349895 -2.2195e-05
13:73846676 G A 0.855405 -1.1582e-05
13:73847514 G A 0.992723 1.0398e-04
13:73851647 G T 0.473610 5.2724e-05
13:73853293 T C 0.068096 8.8924e-05
13:73853301 G T 1.835509 3.1251e-05
13:73857735 A T 0.024538 -1.4072e-06
13:73862693 A G 0.607553 -6.0351e-05
13:73877302 G A 1.857583 3.7246e-05
13:73897850 C G 0.072715 -2.3277e-04
13:73908846 G C 1.367708 9.0594e-05
13:73908920 A G 0.071400 -2.5826e-04
13:73911413 C T 0.203139 3.2241e-05
13:73914367 C A 0.020296 8.3081e-05
13:73916628 T C 1.279232 7.0517e-06
13:73921973 C T 0.248686 -3.6912e-05
13:73924902 T C 0.147562 4.9070e-05
13:73930192 T C 0.037472 -8.5219e-06
13:73930590 G A 0.529350 3.8664e-05
13:73932114 T C 0.298674 1.2747e-04
13:73937287 G T 0.805914 -4.2713e-05
13:73938640 A T 1.232987 1.2471e-05
13:73942777 G C 0.580808 5.2185e-06
13:73948070 A G 0.591639 2.3968e-06
13:73952512 C T 1.255246 -1.0881e-05
13:73954865 T C 0.111589 2.9507e-05
13:73957042 C G 1.033603 2.5989e-05
13:73957681 G A 1.522261 9.2057e-05
13:73960405 G A 0.358906 -3.0198e-05
13:73961448 A G 0.052351 -1.3051e-04
13:73965969 A G 0.062176 3.1472e-05
13:73967561 C A 0.091274 9.7024e-05
13:73968483 A G 0.035437 6.6101e-05
13:73968602 G C 0.202765 3.9255e-06
13:73969076 C T 0.520544 1.4122e-06
13:73982286 T G 0.025843 -3.3865e-06
13:73982552 G A 1.831390 4.3920e-05
13:73990436 G A 1.397371 1.3366e-05
13:74005367 C T 0.446145 -4.1510e-06
13:74007264 A C 0.085977 -6.8352e-05
13:74010894 A G 0.236466 4.1588e-05
13:74024998 G T 0.213515 -4.2154e-07
13:74026821 T C 1.097538 -3.7516e-05
13:74036922 T C 0.210773 -4.6916e-05
13:74039881 G A 0.188276 -2.1555e-04
13:74039935 G C 0.130489 7.1264e-05
13:74040598 T C 0.249008 -3.5876e-05
13:74045605 C T 0.027527 -4.1292e-05
13:74050153 A G 0.543706 2.2797e-05
13:74061037 G A 0.049420 -3.8885e-06
13:74075331 A G 0.050092 -6.3885e-06
13:74084684 A G 0.159198 1.4859e-05
13:74085668 G A 1.678271 -1.0579e-04
13:74089440 T C 0.137889 7.8824e-05
13:74090415 A C 1.511021 -1.4140e-04
13:74096953 C T 0.056077 9.3508e-05
13:74098915 G A 1.156445 -8.7538e-05
13:74101846 T C 0.032915 -3.5103e-05
13:74104061 A T 0.023071 -2.3604e-05
13:74142236 C T 0.137724 8.5668e-05
13:74144529 G C 0.029582 -8.0669e-05
13:74153638 A G 0.200889 -1.4111e-05
13:74157917 C T 0.693306 -1.1467e-05
13:74161171 T G 0.030435 -1.4621e-04
13:74166203 G T 0.126412 -6.8330e-05
13:74182965 A G 0.131154 1.0436e-05
13:74184893 A G 1.108697 -1.2687e-06
13:74193208 C T 0.022853 -3.0406e-05
13:74193514 A C 0.973784 2.4712e-05
13:74194294 T G 0.027991 6.7444e-05
13:74194387 G A 0.108262 -4.6664e-05
13:74194683 C T 0.976335 2.3571e-05
13:74194779 T G 0.040900 -2.6396e-05
13:74214014 T C 0.094361 -3.1978e-05
13:74221201 G A 0.850471 2.2890e-05
13:74228823 T C 0.111693 9.8862e-05
13:74231852 T C 0.024817 -5.5318e-05
13:74232439 C T 1.140616 5.3269e-06
13:74239553 G A 0.239001 -2.2900e-05
13:74249517 A G 0.055236 1.7974e-05
13:74252008 C T 1.415145 -6.9951e-05
13:74256681 C T 1.560905 -4.2395e-05
13:74261717 T C 0.043389 -2.8666e-05
13:74263101 T C 0.186306 -2.6847e-06
13:74265562 C T 1.488200 -2.2236e-05
13:74265597 C T 0.039468 -3.5904e-05
13:74266320 G A 0.056424 1.1862e-05
13:74268625 C T 0.045275 9.2653e-05
13:74269426 C G 1.770496 -7.7757e-06
13:74278837 C T 0.166241 -5.6427e-06
13:74285502 G A 0.119398 -2.6864e-05
13:74288499 C T 0.099362 -1.8911e-05
13:74295362 C T 1.531739 -5.7253e-05
13:74296469 A G 1.384190 -3.5055e-05
13:74300525 T C 0.139405 -1.1505e-05
13:74308892 C T 0.063120 3.8471e-05
13:74310237 G A 0.379876 -9.5210e-06
13:74315771 G T 1.660102 -4.4953e-05
13:74316066 C A 0.229880 -1.9707e-04
13:74318806 C T 0.136873 2.8146e-05
13:74319026 C T 0.614285 -2.6313e-05
13:74328404 C T 0.221656 -1.1396e-04
13:74332616 T C 1.099103 1.4008e-05
13:74333162 A C 0.614314 4.2108e-05
13:74335524 T C 0.078456 -1.5415e-06
13:74338215 A G 1.435349 6.4649e-06
13:74338413 G T 0.315617 -1.8133e-04
13:74338518 C T 0.022412 5.6542e-05
13:74339104 T G 1.144666 -4.9575e-06
13:74340783 T C 0.040536 -2.2604e-05
13:74341222 T C 0.879398 9.0270e-06
13:74343528 C T 1.560895 -8.0775e-06
13:74345584 A G 0.133955 -2.5118e-05
13:74345759 T C 1.336026 1.9210e-05
13:74347673 G A 0.216222 2.9501e-05
13:74348945 A G 1.762784 4.8882e-05
13:74351170 T C 1.123598 -3.3038e-05
13:74352959 C A 0.204700 1.4977e-05
13:74354270 T C 0.076840 -1.8627e-05
13:74355306 A C 0.128824 -4.1552e-06
13:74357683 C A 0.292595 1.3057e-05
13:74360340 T C 0.053389 2.6615e-05
13:74369804 C A 0.231851 2.1442e-05
13:74370110 C T 0.188851 -3.1089e-06
13:74370260 C T 0.422104 -3.3252e-06
13:74371114 C T 0.305049 4.8868e-05
13:74371537 C A 0.215888 1.3753e-05
13:74377765 T C 0.966647 2.3086e-05
13:74383206 C A 0.598014 -2.7194e-06
13:74388286 T C 0.260446 7.4542e-06
13:74392113 G A 0.022870 -3.0687e-05
13:74392783 C T 0.034749 -8.3974e-05
13:74392930 G A 1.504844 9.3076e-05
13:74394296 A G 0.086895 -2.6459e-05
13:74403989 C T 0.167491 8.1721e-06
13:74409832 C T 1.436823 7.3471e-05
13:74410013 A C 0.906224 3.2690e-05
13:74416129 A G 0.447258 1.3305e-05
13:74417768 A C 0.053980 2.5096e-05
13:74421472 A G 0.119937 6.9992e-06
13:74422322 A C 0.047726 -5.4103e-05
13:74424333 C A 0.085928 -7.0710e-05
13:74424950 C T 0.504367 1.1624e-05
13:74425228 T G 1.515838 6.0531e-05
13:74433778 G A 0.027024 -6.8570e-05
13:74433807 G T 1.466645 -1.6420e-05
13:74435788 T C 0.077096 -2.0707e-06
13:74436398 C T 1.058200 5.3730e-05
13:74439851 T C 0.450910 -1.3101e-05
13:74440000 C T 1.110778 -1.4444e-05
13:74444175 T G 0.078839 3.1599e-05
13:74455956 C A 0.458346 -6.5488e-05
13:74457689 A C 1.527074 6.8131e-07
13:74459948 G A 0.146753 -7.2151e-05
13:74460338 G A 0.150684 -2.1174e-05
13:74470424 A G 1.068015 3.7499e-05
13:74473436 C T 1.134644 4.6958e-05
13:74475387 A G 0.033357 -5.2129e-06
13:74478658 T C 0.053529 -1.0240e-04
13:74480164 C T 0.386274 -1.4434e-05
13:74480552 C T 0.124455 -5.2041e-05
13:74481912 A G 0.026644 -3.9992e-05
13:74491265 C T 0.631568 2.9680e-05
13:74491457 A G 0.262146 4.3737e-05
13:74492633 C A 0.050286 -7.4491e-05
13:74493986 C T 1.144157 5.3160e-05
13:74500970 C T 1.731495 -1.1560e-05
13:74501424 G A 0.077648 9.0491e-06
13:74513122 T C 0.739648 -1.0338e-05
13:74516077 C T 0.058781 -3.3245e-05
13:74517392 G A 0.102725 8.0535e-05
13:74519088 T C 0.073315 -4.2333e-05
13:74521994 G A 0.836917 -1.3387e-05
13:74530290 G A 0.242454 1.5867e-05
13:74530655 C T 0.023843 4.1495e-05
13:74532811 C T 1.596319 -4.0881e-05
13:74542950 A T 1.846921 -7.8031e-05
13:74544645 C T 0.246813 -3.6161e-06
13:74545237 T G 0.454301 -5.0710e-06
13:74550013 C T 0.027281 7.6548e-05
13:74565579 C T 0.022905 3.1382e-05
13:74567711 A G 0.028858 -7.4182e-05
13:74578956 A G 0.021860 -7.4686e-05
13:74579881 C T 1.528697 -4.3551e-05
13:74580671 T C 1.830095 -4.3534e-05
13:74581731 C T 0.043029 -3.7526e-05
13:74584480 T C 0.026096 3.5917e-06
13:74591240 C T 0.127516 4.7621e-05
13:74594659 G A 0.098697 -1.2593e-04
13:74597744 A G 0.086217 -2.2362e-07
13:74603861 A G 0.222165 1.2069e-06
13:74608825 T C 0.127853 5.0762e-07
13:74615925 C A 0.655532 2.0440e-05
13:74621931 G C 1.648287 -8.6929e-06
13:74632911 C T 0.137828 5.3065e-05
13:74634972 G A 1.324520 2.9032e-06
13:74636312 A G 0.066979 -1.0409e-05
13:74637595 C T 0.284971 2.5513e-05
13:74638367 G A 0.086480 -1.3217e-05
13:74655739 A G 0.890070 3.0716e-06
13:74661087 A G 0.114578 6.1600e-05
13:74661811 T C 0.355725 -3.7574e-05
13:74671770 G A 0.641302 7.2015e-05
13:74671911 A G 0.075785 1.8463e-05
13:74672215 T C 0.317642 -9.9673e-05
13:74673924 C T 0.372116 -1.6294e-05
13:74674070 G A 0.936029 6.7224e-05
13:74674447 G C 0.173878 -1.6905e-05
13:74679161 A G 1.436106 6.4443e-06
13:74682051 G A 0.055674 -7.5329e-05
13:74692921 C T 0.049829 4.1810e-05
13:74693821 A G 0.090868 -1.3129e-05
13:74696357 C T 0.032260 -7.5030e-05
13:74696521 T C 0.059556 -3.7554e-06
13:74697194 T C 0.087194 2.8422e-05
13:74701453 C T 0.180344 5.8845e-06
13:74702315 A G 0.040273 9.8503e-05
13:74706638 T C 0.209017 -1.3259e-05
13:74707264 C T 0.087681 1.0989e-05
13:74707301 A G 0.055931 -7.2451e-05
13:74707430 A G 0.300920 -4.0937e-06
13:74713424 T C 0.248479 -2.4742e-05
13:74721716 T C 0.069316 -7.9881e-06
13:74729327 C T 1.624243 -9.1419e-06
13:74730392 T C 0.258102 -2.0922e-04
13:74733415 G A 0.086356 1.4193e-07
13:74733471 A C 0.900118 1.1692e-04
13:74742322 C T 0.277934 2.3531e-06
13:74751868 A G 0.058560 8.9465e-06
13:74753003 A G 0.035164 -3.2878e-06
13:74756477 C T 0.103981 9.0536e-05
13:74769241 G C 1.560989 2.6784e-05
13:74775476 T C 0.064256 3.9649e-05
13:74776868 G A 0.033516 6.9916e-05
13:74778952 A G 0.036187 3.1852e-06
13:74789497 A G 0.063607 -4.2245e-05
13:74790093 A G 0.057937 -1.4390e-05
13:74790149 A G 0.192596 -4.3354e-05
13:74797460 C T 0.047628 -5.7241e-07
13:74801706 G A 0.189789 -5.7531e-05
13:74803367 C T 0.084805 -9.0126e-05
13:74804573 T C 0.286649 -1.9456e-05
13:74820192 G A 0.040205 -5.5855e-06
13:74823626 G T 0.086470 2.3079e-05
13:74833873 G T 0.481309 -2.8164e-05
13:74839302 T G 0.038491 1.8460e-05
13:74840527 T C 1.084049 5.8855e-05
13:74840677 G A 0.032165 7.3343e-05
13:74843791 G A 0.078632 -1.1079e-04
13:74848364 T C 0.054301 1.7991e-05
13:74855992 A G 0.034421 6.3608e-05
13:74858455 T G 1.552446 5.8021e-05
13:74864679 G A 0.071384 7.4175e-06
13:74865635 G A 0.521612 7.6952e-06
13:74866723 G A 1.815154 1.2049e-05
13:74867623 G T 0.194339 4.9726e-09
13:74871188 C A 1.698703 2.2595e-05
13:74872156 A G 0.141002 -4.1375e-05
13:74873127 C G 0.026070 4.7054e-05
13:74877005 T G 0.031523 -2.0224e-06
13:74877174 A C 1.848323 3.1834e-05
13:74881298 T G 1.527208 3.1809e-05
13:74882202 G T 0.090540 4.2065e-05
13:74882261 A G 0.092118 -3.7196e-05
13:74882708 A C 0.039725 -1.6782e-04
13:74882716 T C 0.080764 -2.7999e-05
13:74887769 C T 0.212421 5.7010e-05
13:74889650 G A 0.032597 -3.3899e-06
13:74890185 A G 0.085938 -3.1785e-05
13:74891133 C T 0.059095 -3.4054e-05
13:74894284 A G 0.163609 9.7709e-06
13:74898133 T C 0.089495 -4.8391e-05
13:74898231 T C 1.395797 1.7475e-05
13:74898971 C T 0.199987 -1.0603e-04
13:74899852 A C 0.133335 1.7526e-04
13:74900630 A G 0.357844 -7.1303e-05
13:74902206 A G 0.159366 1.1998e-05
13:74906108 C A 1.953550 1.0713e-04
13:74911872 C T 0.198251 8.0805e-05
13:74919655 A G 1.249066 3.1438e-05
13:74920091 T C 0.023197 -2.6642e-05
13:74932872 G A 0.509521 -5.7901e-05
13:74934216 T C 0.136909 -6.6153e-05
13:74936976 T G 0.340599 -5.8184e-05
13:74941354 G T 0.995070 2.9949e-05
13:74947324 T C 0.843542 -1.7085e-04
13:74947820 T C 1.769191 1.5075e-04
13:74951832 A G 0.444178 1.9735e-05
13:74967495 C T 0.167796 -1.4977e-05
13:74971168 T C 0.035304 -4.7221e-05
13:74972455 A C 0.071867 2.6532e-05
13:74973484 C T 0.034155 -1.0172e-04
13:74980960 C T 1.055785 -2.6706e-05
13:74982585 A C 0.433762 1.6578e-05
13:74987411 C T 0.721089 1.8287e-05
13:74988237 C T 0.046538 7.1756e-06
13:74991317 A C 0.082036 -5.6033e-05
13:74993000 A G 0.293767 4.9542e-05
13:74994759 A G 0.038251 -6.4275e-05
13:74995660 G A 0.153060 -1.5031e-05
13:74998658 G A 1.892173 6.4386e-05
13:75009398 G A 0.045794 6.7822e-06
13:75013673 C T 0.134397 -7.6506e-08
13:75014794 A G 0.230403 -8.5429e-06
13:75018345 A G 0.420896 -1.1254e-05
13:75019279 C A 0.063308 -1.3253e-04
13:75021456 A G 0.036385 -4.5602e-05
13:75034965 G A 1.682699 -7.5161e-06
13:75037139 A G 0.140833 2.6819e-06
13:75038949 C G 0.056908 4.3568e-05
13:75045462 G A 1.469031 -1.6529e-05
13:75050079 G A 0.883835 -2.5532e-05
13:75052357 C G 0.141998 4.6094e-06
13:75053687 T C 0.075435 -6.3816e-07
13:75061427 A G 0.143709 -5.5020e-05
13:75072170 C T 0.120872 1.6203e-05
13:75080917 T C 1.701758 -4.4252e-05
13:75082079 T C 0.074529 -5.8563e-05
13:75083268 C A 0.058079 6.0685e-06
13:75085467 C T 0.430968 -6.8637e-06
13:75085772 G T 0.057810 -1.8140e-05
13:75086779 A G 0.363998 3.5723e-05
13:75086863 A G 0.107675 -1.9981e-05
13:75086887 G A 1.585293 1.4094e-06
13:75088983 G A 0.301439 1.0024e-04
13:75089699 T C 0.272387 2.1114e-05
13:75090396 C T 0.090664 -4.4629e-05
13:75090421 G T 1.583622 1.2503e-05
13:75090790 C T 0.047872 -2.8705e-05
13:75091948 G T 0.057648 1.8255e-05
13:75096032 A G 1.385810 -1.6293e-06
13:75105120 G A 0.261984 6.5621e-07
13:75119274 G A 0.259926 -2.6327e-05
13:75126311 C T 0.203350 -1.6629e-05
13:75128114 T C 0.178659 3.3630e-05
13:75133250 C T 0.047239 4.7148e-05
13:75135411 T C 0.426992 -1.1731e-04
13:75136172 G A 1.032506 -1.9238e-05
13:75136407 A C 0.157026 3.9733e-05
13:75143340 C T 0.146445 -2.3924e-05
13:75145453 T C 0.078109 -1.2669e-05
13:75145770 G A 1.743680 -5.5141e-05
13:75148382 C T 0.266587 3.9885e-05
13:75149666 A G 1.903455 -3.8184e-05
13:75150925 T C 1.494571 -1.8077e-05
13:75152155 A G 0.022558 -2.9485e-05
13:75162434 T C 0.332706 5.1685e-06
13:75167359 T C 0.029332 -2.2473e-05
13:75168643 A G 0.164417 2.0934e-05
13:75171074 A G 1.516574 -1.5777e-05
13:75176976 C T 0.116240 3.4410e-05
13:75180513 A C 0.108794 5.2903e-05
13:75183786 C T 0.212298 4.6434e-05
13:75189894 A G 0.096058 -2.0365e-05
13:75194458 A C 0.444986 -3.4260e-05
13:75196954 A C 1.805271 -8.5593e-06
13:75198617 G A 1.748928 1.9853e-05
13:75198647 T C 1.965803 8.7456e-06
13:75203476 A G 0.671436 1.9845e-06
13:75204128 C A 0.749094 -3.0539e-06
13:75204172 A G 1.049056 -1.6205e-05
13:75207418 C T 0.691413 -4.9759e-05
13:75216204 G A 0.687772 1.7965e-05
13:75216674 C T 0.037634 2.4465e-05
13:75218712 A G 0.052607 9.4827e-05
13:75225412 G T 0.259177 -7.5016e-06
13:75227413 G A 1.326208 -2.0368e-05
13:75230388 T C 1.449793 -6.9439e-05
13:75238207 A C 0.143797 1.7744e-05
13:75249009 T C 0.262591 -3.3413e-05
13:75261344 A G 0.321738 5.0365e-05
13:75269390 C T 0.032944 -7.9496e-05
13:75271059 C T 1.166897 -6.6677e-05
13:75281755 A G 0.420831 5.9987e-06
13:75284285 C T 1.444957 -7.8842e-06
13:75285262 G A 0.552002 -3.9346e-05
13:75290479 A G 0.110940 -5.7393e-05
13:75296059 G A 0.099907 -1.2208e-05
13:75296876 G A 0.593502 7.6727e-05
13:75306847 C T 0.708548 -5.7279e-06
13:75310587 G C 0.232727 -1.0917e-05
13:75312692 C T 0.716110 -8.0499e-07
13:75314681 C T 0.841383 -5.9648e-06
13:75317100 G T 0.053772 1.4814e-05
13:75319625 A G 0.055798 -8.6793e-05
13:75319691 C T 0.053136 3.1736e-05
13:75320057 A G 1.798520 9.5583e-06
13:75324882 C A 1.266963 1.6453e-05
13:75325959 A G 0.102160 -4.7133e-05
13:75329598 G A 0.082624 -1.3098e-05
13:75336891 G A 0.028209 -4.7684e-05
13:75338360 C T 1.814703 4.6880e-05
13:75344629 G A 1.616346 7.4292e-05
13:75346578 G A 0.031474 -1.0724e-05
13:75346887 C T 0.039543 2.2932e-05
13:75351903 C A 0.502705 2.5536e-05
13:75361555 T C 1.607037 1.0728e-04
13:75369651 G C 0.201032 -8.9383e-05
13:75395838 T G 0.059336 -8.0164e-05
13:75401406 A G 0.277239 7.5588e-07
13:75402555 C T 0.072659 -1.6837e-05
13:75407575 G A 0.131745 3.3491e-05
13:75414239 T C 0.023973 2.1513e-05
13:75419379 A G 1.334760 -1.9455e-05
13:75424980 G T 0.033447 -7.6037e-05
13:75442425 T G 0.105020 1.1361e-04
13:75448173 C T 0.040332 -1.3319e-05
13:75450341 A G 0.087528 -1.9576e-05
13:75453425 A G 0.037732 1.3163e-05
13:75453657 G A 0.057586 -1.5016e-04
13:75470633 A G 0.071186 2.9216e-06
13:75475334 C T 0.124455 1.1738e-04
13:75479843 G A 0.059534 -8.7850e-05
13:75494109 A C 1.376235 -2.4913e-05
13:75541799 G C 0.262964 4.6574e-05
13:75550556 T C 0.046515 2.7339e-05
13:75556070 C T 1.366961 -2.2621e-05
13:75567785 A G 0.033827 2.5091e-05
13:75569693 A C 0.078898 3.4171e-05
13:75574591 T C 1.412139 -5.2869e-05
13:75576384 G A 0.300979 1.7191e-05
13:75581361 G T 0.117516 -2.8848e-05
13:75582872 T C 1.892098 -6.1121e-05
13:75586993 G A 1.213278 2.0392e-06
13:75591823 T C 1.169526 -1.1917e-05
13:75620183 A C 0.196456 2.8211e-05
13:75620460 G A 0.059102 6.7351e-05
13:75621011 T C 0.102033 6.1898e-05
13:75624993 C T 0.148156 -2.2735e-04
13:75641667 G T 0.129817 1.7280e-05
13:75644644 G A 1.000396 -4.5806e-05
13:75647956 A C 0.042678 -5.6796e-05
13:75648513 T G 0.034032 -1.9939e-05
13:75652512 A C 0.085230 4.0830e-05
13:75669519 A C 0.667479 -2.8825e-05
13:75670193 A G 0.042377 -5.2938e-05
13:75679342 G A 0.336919 -4.2847e-05
13:75683314 A G 0.037547 -4.9663e-05
13:75695130 G T 1.543430 2.2295e-05
13:75702533 C G 0.222032 -3.9110e-05
13:75703486 A G 0.111871 3.3885e-05
13:75715620 A G 0.090868 -2.0403e-06
13:75723634 A C 1.137490 -2.7331e-05
13:75723694 C T 0.035547 -2.0600e-05
13:75732173 C T 0.187329 1.1477e-04
13:75743634 T C 1.292734 -1.6009e-05
13:75749899 T C 0.107876 1.4169e-05
13:75759625 C A 0.032558 -3.5748e-05
13:75761145 G A 0.026946 1.9879e-05
13:75773578 G A 1.196637 -3.3174e-05
13:75774758 C T 0.050358 6.9648e-05
13:75776268 T G 1.965378 5.6107e-05
13:75793457 G A 0.024801 -1.8589e-05
13:75794112 T G 0.286567 4.2190e-05
13:75797856 G A 0.640724 5.5379e-05
13:75798792 G A 0.134715 -2.6385e-06
13:75800042 T C 0.029835 -4.1004e-05
13:75800791 C T 0.099586 9.2706e-06
13:75801164 T C 0.097830 1.2031e-04
13:75804264 A T 1.931365 3.0610e-06
13:75804468 G T 0.030267 -1.1424e-06
13:75809007 T C 0.282864 -1.1729e-05
13:75810950 C T 1.031175 -8.9885e-05
13:75810986 G T 1.845561 2.0386e-05
13:75811627 C G 0.045032 5.3910e-05
13:75823181 A G 0.197186 2.9040e-05
13:75825648 T C 0.957351 5.0679e-05
13:75830011 T C 0.027553 -1.1630e-05
13:75830953 C T 0.606086 -4.5148e-05
13:75835639 C T 0.292715 4.4522e-05
13:75838426 G A 0.150496 1.9393e-06
13:75838466 A G 0.975209 -8.8232e-05
13:75847467 T G 0.769795 -6.4977e-05
13:75848748 C T 0.101141 3.4834e-05
13:75853167 T C 0.102926 5.4312e-07
13:75861001 G A 0.115980 9.3065e-05
13:75863116 C T 0.032691 -1.0596e-06
13:75869652 A C 1.159782 -6.1596e-05
13:75871330 T G 0.533264 -1.3154e-05
13:75878173 C T 0.089784 1.6952e-05
13:75878206 T G 0.931430 -1.9172e-04
13:75878927 G A 1.277002 -2.4658e-05
13:75879045 A C 0.885607 6.1569e-06
13:75879491 G A 0.060335 -2.8938e-05
13:75879557 T C 0.055071 7.2580e-05
13:75881492 G A 0.040442 5.2877e-05
13:75884216 T C 1.765381 -1.8798e-04
13:75884290 A G 0.821805 2.0378e-05
13:75884551 T C 0.039653 -5.7571e-05
13:75885355 C A 0.929392 -2.9795e-04
13:75888764 T C 0.031831 -5.3836e-05
13:75896952 C T 0.042600 -1.7346e-05
13:75901328 C T 0.047881 -2.1128e-04
13:75901836 A G 0.063649 1.1900e-05
13:75902863 A T 0.850228 2.5308e-05
13:75911764 G A 0.050358 5.6964e-05
13:75911875 T C 0.109713 1.3712e-04
13:75912659 A G 0.054139 -1.0237e-05
13:75912945 T C 0.049066 4.7253e-05
13:75914392 C A 0.915253 -5.4754e-05
13:75915215 C T 1.025810 -2.4013e-05
13:75915261 C A 0.050257 4.3568e-05
13:75926928 C T 0.066905 6.1630e-06
13:75927593 G A 0.026628 1.7326e-05
13:75928032 G C 1.796362 -1.1778e-04
13:75929137 C G 0.421247 -3.9265e-05
13:75930654 T C 0.054256 2.7612e-05
13:75934380 A G 0.428650 -1.3181e-05
13:75935284 C T 0.094935 -1.2109e-05
13:75938687 T C 0.075866 2.7585e-05
13:75942270 C A 0.030523 7.3545e-07
13:75948155 T C 0.441672 3.7510e-05
13:75949181 T C 0.063912 -7.1483e-06
13:75949419 A G 0.472926 -1.9687e-05
13:75950968 C A 0.160970 3.0734e-05
13:75967082 T C 0.715571 -1.5968e-07
13:75981746 G A 1.586430 3.7721e-05
13:75982581 T C 1.723799 1.2245e-05
13:75983829 C T 0.059670 -3.3958e-06
13:75986940 T C 0.211399 -6.9476e-05
13:75989715 C A 0.331333 -5.1087e-05
13:76001797 T C 0.133017 -2.2314e-05
13:76004144 G T 0.087853 5.5028e-05
13:76012306 T C 1.464993 5.2194e-05
13:76014406 C G 0.048199 2.1512e-05
13:76021347 A C 0.538681 4.3454e-05
13:76031748 C T 0.047310 6.8050e-05
13:76031902 A G 0.095815 -4.5628e-05
13:76032533 A G 0.042110 -1.1625e-04
13:76036557 A G 0.234097 -2.9301e-05
13:76039376 C T 0.124991 6.5091e-06
13:76044381 A C 0.263250 1.2407e-05
13:76050693 C T 0.070459 -8.4263e-05
13:76052013 A G 0.299239 1.1369e-04
13:76052433 A G 0.176793 -2.9472e-05
13:76052790 A G 0.127928 2.2663e-06
13:76070666 G C 0.329369 4.9159e-05
13:76072773 C A 0.105221 -1.0613e-04
13:76079809 A G 0.038313 4.9278e-05
13:76086163 C T 0.573408 -1.7634e-05
13:76088304 C G 0.047213 7.4289e-05
13:76091003 C T 1.658096 5.8788e-05
13:76093948 T G 0.320865 8.0525e-05
13:76106424 A G 0.075126 6.8240e-06
13:76111657 A G 0.032795 -4.2518e-05
13:76114738 A C 1.161778 -7.9761e-05
13:76115766 C G 0.103647 3.9233e-05
13:76119193 T C 0.072971 6.3030e-05
13:76122801 T C 0.057667 3.0173e-05
13:76126361 C T 0.330973 9.4313e-05
13:76139448 G A 0.104309 -1.7805e-05
13:76145896 C T 0.035817 8.6709e-06
13:76149376 T C 0.172181 -1.3620e-05
13:76154098 C G 0.076700 -4.0454e-05
13:76170513 G A 1.071098 -8.4685e-05
13:76170694 T G 0.196157 -7.3610e-06
13:76178502 C T 0.079836 1.0470e-04
13:76198599 T C 1.070641 -8.5532e-05
13:76199069 A G 0.066590 -1.8037e-06
13:76199420 C T 0.202700 -2.0366e-05
13:76200167 C G 0.043707 -1.2499e-05
13:76207296 A G 0.087830 -2.5069e-06
13:76207565 A G 0.313780 1.8144e-05
13:76211996 G A 0.659115 -8.5871e-05
13:76214062 A G 0.409585 2.0835e-05
13:76217622 C T 1.068826 -4.6777e-05
13:76223771 A G 0.025323 3.7615e-05
13:76234225 T G 0.410763 2.3379e-05
13:76241111 A T 0.177095 -2.6816e-05
13:76243367 G A 0.077674 4.5248e-06
13:76243575 T C 1.270621 3.8687e-05
13:76244056 G A 0.398724 2.8886e-05
13:76250154 C T 0.147763 5.2438e-05
13:76253247 G A 1.001564 -2.3237e-05
13:76255973 G A 0.094542 1.2661e-05
13:76294883 G T 0.045236 2.7339e-05
13:76301324 T C 0.034450 -2.7804e-05
13:76312773 A G 0.846788 6.2302e-05
13:76313524 A G 0.203314 -1.6940e-05
13:76319903 C T 0.090271 -1.7064e-05
13:76322065 T G 0.722667 2.9860e-05
13:76326701 A G 1.014346 4.1627e-05
13:76330554 G A 0.026112 1.5442e-04
13:76341339 A G 0.081118 -1.9550e-05
13:76343498 A G 0.376900 5.7151e-05
13:76347858 C A 0.037716 -9.4064e-06
13:76356943 T C 0.190883 2.5522e-05
13:76361257 A G 0.022844 1.1361e-04
13:76361401 G A 0.701066 1.9736e-05
13:76370249 A C 0.086058 -4.7114e-05
13:76372838 G T 0.092556 4.6342e-05
13:76381713 T A 0.020776 1.5188e-04
13:76382100 T C 0.210321 -2.0238e-05
13:76387016 C A 0.090612 -1.3080e-05
13:76387270 G T 0.028030 1.4415e-04
13:76387506 T C 0.309424 -2.9641e-05
13:76392407 A G 0.122962 1.2442e-04
13:76392911 A G 0.081407 -5.8403e-05
13:76395464 T C 0.134280 1.0869e-05
13:76395620 T C 0.085139 -1.8893e-05
13:76397567 C A 0.051299 2.5144e-05
13:76397710 A G 0.028141 -6.6275e-05
13:76397731 A G 0.313069 -2.2759e-07
13:76398089 C A 0.317314 -1.4646e-06
13:76401837 C T 0.039098 1.7579e-05
13:76409823 T C 0.140986 -1.6371e-05
13:76423248 C T 1.457752 3.7663e-06
13:76427253 G T 0.027621 1.2321e-04
13:76427403 A G 0.170068 1.5473e-05
13:76427410 G C 0.170740 1.1039e-05
13:76431020 T G 0.129850 -8.5943e-05
13:76439853 C T 0.172369 1.7953e-05
13:76445316 T C 1.061488 -5.6517e-06
13:76446893 C T 0.052899 -6.4048e-06
13:76451718 T C 0.118506 6.1324e-06
13:76471794 A G 0.026644 1.3688e-05
13:76473774 T G 0.144650 5.4901e-06
13:76475182 G A 1.505782 -3.0136e-05
13:76476099 T C 0.055184 2.1609e-05
13:76478134 G A 0.327951 -4.3088e-05
13:76481162 T C 0.448339 -1.3220e-05
13:76483002 A G 0.790367 -1.0134e-05
13:76488277 G A 0.118973 1.0509e-05
13:76496224 G A 0.404830 1.6331e-05
13:76500773 T C 0.099223 -2.7469e-05
13:76507437 C A 0.296178 -7.7177e-07
13:76509534 G A 1.228040 6.8603e-06
13:76510299 G A 0.268700 1.1096e-07
13:76521297 T C 0.053360 2.1430e-05
13:76536311 T C 0.547513 -6.6107e-06
13:76539447 T C 0.133053 -6.5972e-06
13:76540028 C A 0.203463 6.2483e-05
13:76546805 T C 1.243431 4.7769e-06
13:76548072 T C 0.355335 3.0891e-05
13:76555488 C G 0.068362 9.1838e-07
13:76556187 G A 0.149084 -5.6761e-05
13:76561483 A G 0.612827 2.2440e-06
13:76566618 T C 0.150996 -6.5922e-05
13:76570217 T C 0.050387 3.6420e-05
13:76580982 C T 1.963362 2.6957e-05
13:76595872 G T 0.496159 1.2237e-05
13:76597873 T C 0.035197 -3.3085e-05
13:76610840 C T 0.212389 -6.3546e-06
13:76613014 A G 0.430594 -1.2580e-05
13:76613583 G A 0.053883 -1.7471e-04
13:76623244 G T 0.049718 1.4471e-05
13:76624384 C T 0.084610 1.1870e-05
13:76649286 C T 0.925796 -4.0971e-06
13:76681021 A G 0.061721 2.3098e-05
13:76691619 T C 1.883056 -3.2161e-05
13:76710277 T C 0.108067 -3.6897e-05
13:76716853 G A 0.042753 3.4709e-06
13:76719658 A G 1.118843 6.8501e-06
13:76722504 G A 1.706636 5.4621e-05
13:76723425 A G 1.802025 5.5917e-06
13:76726560 T C 0.111667 -2.0514e-05
13:76734785 T G 0.057700 9.3887e-05
13:76736931 G C 0.020886 3.0186e-05
13:76739424 G A 0.954212 3.3741e-05
13:76740816 C T 1.900164 -3.3714e-05
13:76742677 C T 0.372155 -7.3099e-06
13:76751605 A G 0.421620 -1.2531e-05
13:76752769 A C 0.024359 7.2555e-05
13:76753228 G A 0.177497 -6.4702e-07
13:76760424 G C 0.086454 3.8999e-05
13:76763937 C T 1.885691 -1.4419e-04
13:76775001 G A 0.035392 3.9778e-05
13:76782203 G T 0.910515 5.0877e-05
13:76782810 G A 0.106146 2.7791e-05
13:76782950 A C 0.072822 3.8033e-05
13:76784459 T C 0.092088 -4.3579e-05
13:76789780 A G 1.259741 -2.3786e-03
13:76789989 C T 0.332164 -2.3793e-05
13:76792248 A G 0.261858 -3.6574e-05
13:76795422 G T 0.395995 -2.7866e-05
13:76798727 C A 0.255210 5.3304e-05
13:76802629 G T 0.544131 -3.8411e-05
13:76812624 C T 0.038673 4.7920e-05
13:76821780 T G 0.062241 -1.1840e-04
13:76823675 A C 0.204736 1.8357e-05
13:76827202 G A 0.196852 2.9052e-05
13:76827542 T C 0.358591 -6.9698e-07
13:76828392 T C 0.032854 6.6101e-05
13:76833621 T G 0.123319 -3.7346e-05
13:76837327 A G 0.452961 -5.4984e-05
13:76841304 G T 0.517529 -3.3224e-05
13:76856223 C T 1.104357 2.8233e-05
13:76862289 G A 0.208166 5.3294e-05
13:76863487 A C 0.378682 -4.2861e-05
13:76867667 A G 0.110420 4.1369e-05
13:76868684 T G 0.491141 3.9689e-05
13:76874673 A G 0.096509 -4.3413e-05
13:76877360 A G 1.049108 3.5251e-05
13:76877463 T G 0.046651 7.8292e-06
13:76878983 A G 0.092374 -1.1321e-05
13:76879160 T C 0.185199 -3.4895e-06
13:76880477 T G 0.262458 -1.0489e-05
13:76889966 G C 1.286207 2.6938e-05
13:76895136 C T 0.070073 3.0510e-05
13:76898674 C T 0.235775 -3.3096e-05
13:76899201 C T 1.344442 2.2120e-05
13:76903622 G A 0.239118 1.7579e-05
13:76909553 G A 0.449530 -7.1025e-06
13:76910089 A G 0.092608 -1.2231e-05
13:76912429 G T 0.273643 1.1670e-06
13:76914841 C T 0.052864 4.9888e-05
13:76915409 A G 0.049073 -6.0574e-06
13:76924869 G C 0.188981 5.3355e-06
13:76925243 G A 1.269011 4.0418e-05
13:76927342 G A 0.032058 4.6803e-05
13:76928630 A G 0.549804 1.1731e-05
13:76933130 G A 0.161083 5.0292e-05
13:76942187 G A 0.032850 -3.4031e-05
13:76942538 G A 0.289073 -2.6098e-05
13:76950969 A G 0.371103 1.5169e-05
13:76952131 A G 0.774498 2.1088e-06
13:76959024 T G 0.161275 3.2347e-06
13:76960959 A C 0.127629 3.6068e-05
13:76961804 G A 0.316052 2.1083e-06
13:76965759 A G 0.096412 -2.9817e-05
13:76989476 T C 0.291176 5.1833e-05
13:76989493 G A 0.405294 -1.7397e-05
13:76993528 C T 0.120223 -3.2305e-06
13:76995424 C A 0.049959 2.2111e-05
13:76998324 T C 0.404086 -1.7581e-05
13:77003583 A G 0.035359 2.6356e-05
13:77009578 T C 0.054886 -1.2084e-05
13:77019443 G C 0.083932 -2.3102e-05
13:77024928 T C 0.095253 -7.1569e-05
13:77029851 T C 0.731833 9.0928e-06
13:77037308 C T 0.038822 -1.4279e-06
13:77038572 C T 0.300982 2.2755e-05
13:77039105 T C 0.036359 -6.7576e-05
13:77040583 G T 0.040040 4.3427e-05
13:77047753 G T 0.127237 -1.3589e-05
13:77050413 A G 0.963839 1.6285e-05
13:77051161 T C 0.053289 9.4148e-05
13:77060385 T C 0.048371 9.8795e-05
13:77065431 A G 1.568143 -4.4221e-08
13:77068051 A G 0.095743 -1.6464e-05
13:77071806 T C 0.043840 -1.2683e-05
13:77077884 G A 0.546452 2.1988e-05
13:77098093 G T 0.211620 4.4433e-05
13:77101738 G A 0.033889 -3.1428e-05
13:77110711 A G 0.026648 9.2225e-05
13:77116983 A G 0.079725 -6.4829e-06
13:77118347 A G 0.815963 -9.3767e-05
13:77118770 G A 0.523498 2.4883e-05
13:77122858 A G 0.075642 3.1299e-05
13:77123533 G A 0.501514 1.9628e-06
13:77134940 C T 0.277106 2.7051e-05
13:77142435 C G 0.237686 6.6717e-06
13:77152719 A G 0.709878 -2.7598e-05
13:77176621 G A 0.089969 1.0576e-05
13:77182103 T G 0.040893 -2.3315e-05
13:77200596 A C 0.205076 -1.8878e-05
13:77207220 G A 0.094231 -4.7471e-05
13:77208533 G T 0.022448 4.1386e-05
13:77208886 G T 0.941710 1.7410e-05
13:77210583 A G 0.040160 3.5600e-05
13:77217172 A G 0.021708 1.8503e-05
13:77217752 G A 1.652705 -7.6287e-05
13:77220594 C T 0.111456 2.3172e-05
13:77225602 G A 0.612964 -9.0151e-05
13:77251239 A C 0.044636 5.7661e-05
13:77252557 T C 0.485318 1.1652e-05
13:77260403 C T 1.450841 -1.4939e-04
13:77260416 A G 0.022123 2.1196e-05
13:77262993 A G 0.487850 -1.0115e-04
13:77266350 C T 0.050020 -3.4444e-05
13:77269338 A G 0.980821 4.8858e-06
13:77271032 A C 0.050971 5.4016e-05
13:77272457 T C 0.041088 -2.1444e-05
13:77274819 C T 1.546351 -8.1651e-05
13:77279255 C T 0.033876 1.1951e-05
13:77279338 C G 0.024875 2.2718e-05
13:77286585 T C 0.098048 1.4801e-05
13:77288433 C T 0.032938 4.8421e-05
13:77292602 T C 0.032626 7.6812e-05
13:77296010 A G 0.260981 6.0136e-05
13:77303418 C T 0.052416 2.0445e-05
13:77307953 G T 1.498194 -4.1930e-05
13:77309824 A G 0.055928 -1.0471e-04
13:77312179 C T 0.097317 4.4060e-05
13:77312801 G A 0.051792 -3.7694e-05
13:77315372 G A 0.154342 -6.4352e-05
13:77317945 A G 0.696581 -1.2802e-04
13:77320276 G A 1.112491 -3.1123e-05
13:77337948 C A 0.124676 2.4376e-06
13:77339132 G A 0.028653 -2.5795e-05
13:77349700 C T 0.051572 1.1061e-04
13:77352602 T G 0.039601 -3.5260e-05
13:77354479 C T 1.575303 -1.6045e-05
13:77362355 G A 0.633720 -5.8818e-06
13:77363769 C T 0.640020 -4.5565e-05
13:77370493 A G 0.821247 7.2489e-06
13:77375434 G A 1.683841 3.7591e-06
13:77380059 G A 0.027011 -3.0240e-05
13:77383796 G A 0.419244 -9.7185e-05
13:77385466 T C 0.980561 2.3081e-04
13:77387322 C T 1.954274 -6.5847e-05
13:77388676 T G 0.071189 -2.9735e-06
13:77390409 A G 0.835372 5.2139e-05
13:77393797 C A 0.483860 -8.4587e-05
13:77397774 G A 0.244090 3.2154e-06
13:77400673 C T 0.031516 -1.7899e-05
13:77404659 A G 0.066820 -3.6881e-05
13:77405899 C A 0.767234 2.0397e-05
13:77407434 G A 0.244593 3.5652e-04
13:77414515 C A 0.288940 1.2320e-04
13:77414678 T C 0.074581 2.9843e-04
13:77416504 C T 0.830111 -2.1088e-05
13:77418159 G A 0.490115 -2.6473e-05
13:77418401 C G 0.022993 -5.2506e-05
13:77420328 A C 1.749382 -3.9578e-05
13:77422078 G C 1.664675 -4.0330e-05
13:77427427 T G 0.027060 4.0263e-07
13:77432473 A G 1.396865 -1.9863e-05
13:77434156 T C 0.204891 -2.1204e-04
13:77434899 C T 0.111449 3.9849e-06
13:77436663 G A 0.090209 -2.5221e-05
13:77439765 A G 1.065454 -7.1210e-05
13:77440077 C G 0.160674 1.1567e-05
13:77443653 A G 0.221305 3.4978e-05
13:77448459 T C 1.623421 -9.7584e-05
13:77452852 T C 0.088551 -1.0759e-05
13:77456798 T G 0.055979 5.6459e-05
13:77458228 T C 1.265678 -2.1336e-05
13:77463761 T C 0.077298 3.6176e-05
13:77466235 T C 0.631958 2.5105e-05
13:77468236 T G 0.523848 6.5721e-05
13:77474435 C G 0.134660 2.2716e-05
13:77477340 C A 1.036262 -6.0440e-05
13:77478951 C T 0.031870 1.2182e-04
13:77481923 A G 0.161979 -7.4994e-07
13:77484512 A G 0.056661 7.6550e-05
13:77489694 T C 0.044399 -3.3253e-05
13:77496390 A G 0.460105 3.1415e-05
13:77499678 C A 0.021159 1.3089e-07
13:77500314 C A 0.144783 2.5660e-06
13:77506517 A G 0.101495 8.3949e-05
13:77506592 A C 0.225379 2.4363e-05
13:77507059 A G 0.113296 -2.8220e-05
13:77508812 T C 0.259900 1.4414e-05
13:77508934 C T 0.034983 3.4857e-05
13:77510623 C T 0.164345 3.4523e-05
13:77513194 C A 0.781717 7.9114e-05
13:77522925 C T 1.659878 -2.5279e-05
13:77526447 G A 0.032831 -1.6504e-05
13:77531179 G A 0.020951 -1.3160e-05
13:77531652 A G 0.067320 1.8889e-05
13:77540355 C T 1.153644 1.1156e-05
13:77545955 A C 0.069427 -2.1534e-05
13:77557351 A G 0.050786 -1.3317e-04
13:77557549 T C 0.122141 4.8484e-05
13:77562630 G C 1.323968 9.3380e-06
13:77566158 G A 0.068485 1.3250e-06
13:77573717 C T 0.045489 -9.4084e-07
13:77574606 A C 0.032175 1.0319e-05
13:77575396 A G 0.138146 -1.0496e-06
13:77583336 G T 0.068106 1.9089e-06
13:77583407 G A 0.170327 -1.2133e-04
13:77601930 A G 0.030809 2.2725e-05
13:77604316 G A 0.093367 -5.4238e-05
13:77605164 G A 0.077226 -1.3300e-04
13:77621269 T C 0.124897 -1.7187e-05
13:77625946 T C 0.022026 -3.1634e-05
13:77632569 A C 0.036528 -4.9019e-05
13:77637900 C A 0.069186 -1.0400e-06
13:77639591 C T 1.240056 3.1833e-05
13:77653151 T C 0.101099 -1.9061e-05
13:77666176 A C 0.347013 -3.3632e-05
13:77674459 T C 0.057025 -3.2995e-05
13:77677419 A G 0.051124 -1.2467e-05
13:77699596 C T 0.081274 -5.4156e-05
13:77715202 G T 0.264000 1.1353e-04
13:77769354 T C 0.073283 2.8396e-07
13:77771740 C T 0.148246 -5.7957e-05
13:77771842 G A 0.092952 -5.3060e-05
13:77772129 G C 0.103335 2.5266e-04
13:77780665 C T 0.401646 -6.4960e-05
13:77794549 A C 0.080287 1.4676e-05
13:77812526 C T 0.130323 -1.6681e-05
13:77822550 G A 0.027083 8.3335e-05
13:77849275 T C 0.077596 -7.4218e-06
13:77864847 A G 0.039624 -1.5835e-05
13:77868472 C T 0.027787 7.4022e-05
13:77871440 C T 0.086801 8.5497e-06
13:77872383 T C 0.025148 8.5135e-05
13:77874531 G T 0.036489 2.7280e-05
13:77880561 A G 0.153261 -6.9842e-06
13:77903392 G A 0.039287 -9.4865e-05
13:77913132 A G 0.038456 -7.8495e-06
13:77914588 G A 0.459082 -3.3812e-05
13:77915091 G C 0.084581 9.7749e-06
13:77920612 G A 0.070579 -2.3057e-05
13:77924128 C T 0.082663 -2.9466e-05
13:77925820 G C 1.336305 1.6426e-05
13:77926222 G A 0.276788 1.9514e-05
13:77946658 G A 0.283179 3.8227e-05
13:77947139 G T 1.700910 4.1944e-05
13:77949478 C T 1.584128 6.1464e-05
13:77961102 G A 1.944890 3.4904e-05
13:77962213 G A 0.059920 7.8496e-05
13:77968417 T C 0.141852 -3.4602e-05
13:77972868 C T 0.027209 5.6331e-05
13:77984811 C T 0.023687 -1.5246e-05
13:77984915 C T 0.193940 3.7865e-05
13:77991089 C G 0.286184 -6.6054e-05
13:77992357 C T 0.202827 -4.7407e-05
13:77996437 G T 0.376056 2.9018e-05
13:78000175 C A 0.042665 -3.1654e-05
13:78000496 G A 0.443243 3.0721e-05
13:78000957 G T 1.946935 -1.8619e-05
13:78006371 G A 1.187023 7.0642e-05
13:78006780 C T 1.353907 -3.3201e-05
13:78007348 C T 0.109119 2.7194e-05
13:78019491 C T 0.440858 3.3485e-05
13:78025354 C T 0.070952 -3.1754e-05
13:78026930 C T 0.153391 -1.6095e-06
13:78032021 G A 0.057132 4.2540e-05
13:78032193 G A 0.343612 -1.9656e-05
13:78033838 T C 0.045966 -1.5975e-05
13:78036941 T G 0.023996 -2.6397e-05
13:78045584 A G 0.079777 -2.0797e-05
13:78045772 G T 0.056583 1.6748e-05
13:78046328 A G 0.167549 1.1693e-05
13:78048087 C T 0.140191 4.8643e-05
13:78052022 C A 0.054568 -8.7081e-05
13:78060043 A G 0.153053 -1.3564e-06
13:78069069 T C 1.736117 -2.6574e-05
13:78072959 T C 0.056914 7.3964e-06
13:78085279 G A 0.941034 -8.8902e-06
13:78097952 G A 0.118629 -5.7792e-05
13:78108141 A G 0.033376 8.2591e-06
13:78120949 T C 0.057586 -4.3922e-05
13:78121696 G A 0.636356 2.0241e-05
13:78123798 T C 0.366604 -7.1199e-06
13:78124667 G C 0.086301 -6.2141e-05
13:78129323 G A 0.057729 3.2910e-05
13:78130209 C T 1.857959 -7.2530e-06
13:78142740 T C 0.123011 4.6716e-05
13:78142886 T C 0.040841 -1.4848e-05
13:78169357 C A 0.298710 2.9799e-05
13:78178550 A G 0.136182 -1.4813e-05
13:78179710 A G 0.215145 -1.4032e-06
13:78182456 T C 0.021396 -1.6941e-05
13:78216915 T C 0.328970 8.5864e-07
13:78220800 G A 0.311368 -2.6925e-05
13:78233232 C T 1.457028 -1.5358e-05
13:78250278 T C 0.097807 -3.0955e-06
13:78254288 C G 1.347906 1.8943e-05
13:78276764 A G 0.040358 1.8127e-06
13:78277624 T C 0.038005 -1.7559e-05
13:78281888 G A 0.211828 -3.3079e-05
13:78282193 G A 0.235259 -4.1169e-05
13:78283633 A G 0.035570 7.7864e-05
13:78288420 T C 0.055535 -2.5674e-06
13:78299398 G C 0.377806 1.0372e-05
13:78301344 T C 0.042156 1.6185e-05
13:78313647 A C 0.047239 -1.1721e-04
13:78315707 T C 0.173070 1.8798e-05
13:78316812 G A 0.041763 -1.0962e-05
13:78318274 A G 0.058524 1.3324e-05
13:78319603 G A 0.153002 3.1938e-05
13:78348606 A C 0.050533 -3.5419e-05
13:78354694 T C 0.203772 4.4585e-05
13:78356302 A G 0.237404 -7.3840e-06
13:78363448 T C 0.026924 3.3284e-05
13:78372028 T C 0.052539 5.8103e-05
13:78376582 G A 0.110261 -9.5184e-06
13:78381568 T C 0.042217 5.7238e-05
13:78391757 T C 1.214502 1.0364e-05
13:78397785 A G 0.060611 -1.1404e-05
13:78402140 G A 0.081241 -2.5397e-05
13:78408398 T A 0.021234 1.3827e-05
13:78413289 G A 0.100284 1.6958e-05
13:78428918 T G 0.212022 -6.4445e-06
13:78429260 G A 0.293429 -4.9973e-05
13:78430531 C T 0.074948 -1.6984e-05
13:78448090 T C 0.185222 -1.8862e-05
13:78459622 C A 0.057576 3.4004e-05
13:78461479 T C 0.100871 -4.7093e-05
13:78461782 A G 0.124673 8.2485e-05
13:78467045 T C 1.763502 -3.8058e-05
13:78486401 T C 0.139327 3.8659e-05
13:78494543 T C 1.245833 3.3915e-06
13:78495934 A G 0.180571 -5.8068e-06
13:78504047 C T 1.768172 -6.9832e-05
13:78513546 A C 0.132430 -6.8234e-05
13:78523484 A G 1.426625 1.5340e-05
13:78543075 A C 0.185079 -4.0580e-05
13:78560517 T C 0.035294 -3.9018e-05
13:78563036 A G 0.293387 -7.8441e-05
13:78570597 A G 0.046849 3.7830e-05
13:78571510 A G 0.070475 -9.2420e-06
13:78587750 G T 0.047252 -2.4231e-06
13:78609804 G A 1.753359 -5.3052e-05
13:78642414 T C 0.116701 -2.1019e-05
13:78645809 A G 1.159065 3.4895e-05
13:78658633 T C 0.803593 4.5069e-05
13:78659717 A G 0.035775 1.9436e-05
13:78666318 G A 0.981162 5.0301e-06
13:78668923 T G 0.214233 1.0652e-04
13:78670938 T C 0.993950 8.7122e-05
13:78674668 A G 0.022558 4.2927e-05
13:78680489 A G 0.872750 5.8090e-05
13:78692495 T G 0.301624 2.0914e-05
13:78696100 T C 1.373632 1.8002e-06
13:78696789 A C 0.047729 -8.1991e-06
13:78700751 G A 1.341060 -1.9333e-05
13:78705930 T C 0.276642 1.6101e-05
13:78711952 G A 0.973547 2.0021e-05
13:78714965 G T 0.206612 -1.5123e-04
13:78716584 C T 0.044882 3.4442e-05
13:78720697 C T 0.329457 1.2901e-04
13:78722641 G A 1.871280 2.0146e-05
13:78723206 T C 0.116805 2.4655e-05
13:78730199 A G 0.021282 2.9584e-05
13:78731727 T G 0.153044 6.8063e-05
13:78737386 G A 0.035849 -6.0054e-05
13:78749281 A C 0.023970 -3.5443e-06
13:78751541 T C 0.228679 -2.3239e-05
13:78751944 C A 0.225515 7.7696e-06
13:78755186 G A 0.118623 4.2054e-05
13:78758096 A G 0.139136 -1.0945e-05
13:78759524 T C 0.709859 -2.3156e-05
13:78761022 G T 0.146377 5.4081e-05
13:78774106 A G 0.023853 -1.5283e-06
13:78777934 T G 0.053023 4.5403e-05
13:78784213 C A 1.470712 1.7990e-05
13:78787548 C A 0.585157 1.8126e-05
13:78792604 A G 0.082254 -1.1749e-05
13:78793250 T C 0.042669 8.6442e-06
13:78797009 T G 1.353362 1.2833e-06
13:78801065 A G 0.034269 6.5986e-05
13:78808914 A C 0.606284 5.2533e-06
13:78808929 T C 0.397290 -8.8751e-05
13:78812796 C T 0.164138 1.2970e-04
13:78813654 G T 0.030270 2.6281e-05
13:78813972 A G 0.114445 3.4828e-05
13:78816037 T C 0.071037 1.6769e-05
13:78816300 C T 0.499343 3.3708e-06
13:78817590 G A 1.203038 -1.5761e-06
13:78819118 A G 0.028641 1.3015e-06
13:78820613 C T 1.643925 -2.4516e-05
13:78820747 C T 1.840945 -1.3431e-05
13:78826075 G T 0.098794 6.5337e-06
13:78828878 C T 0.024622 3.8071e-05
13:78833871 T C 1.178396 9.4897e-06
13:78836979 T C 0.077064 1.2876e-05
13:78841631 T C 1.384696 7.8493e-05
13:78846757 T G 0.091718 2.9003e-05
13:78854301 A C 0.266596 -2.4734e-05
13:78864736 G A 1.093646 -4.8767e-06
13:78866807 T C 0.334150 3.9192e-05
13:78877054 C T 0.067482 -2.9503e-05
13:78879684 A G 0.051341 2.3454e-05
13:78882946 A G 0.151999 -2.4436e-05
13:78904579 G A 0.032451 -9.4747e-07
13:78909466 G A 0.357942 -2.0977e-05
13:78916997 C T 1.184868 4.2924e-05
13:78923882 G A 0.059738 -7.4470e-05
13:78932525 T G 0.084344 2.8780e-05
13:78932951 A G 0.090436 1.5088e-05
13:78933065 A G 0.061390 6.1391e-05
13:78958461 C A 0.718704 -2.8842e-05
13:78968033 A G 0.059488 5.1293e-05
13:78969893 T C 0.062117 5.2427e-06
13:78971895 C T 0.486587 1.2985e-05
13:78972590 C T 0.876678 1.0607e-04
13:78974111 C A 0.059375 -6.2647e-06
13:78975155 T C 0.508603 1.0972e-04
13:78976208 A G 0.264282 -1.9893e-06
13:78988138 A G 0.129210 -1.5934e-05
13:78992364 C T 0.034502 1.0914e-04
13:78995580 C T 0.030036 -3.9875e-05
13:78999019 T C 0.570357 -1.8169e-05
13:79006505 A G 0.479456 -5.1629e-06
13:79011833 C T 0.119070 -1.4304e-06
13:79014284 G A 0.573852 7.6798e-05
13:79015537 A T 0.093403 4.6243e-06
13:79017181 A G 0.517129 2.8255e-05
13:79017484 T C 1.560272 -3.9674e-05
13:79021316 T C 0.518106 2.5812e-05
13:79024118 G A 0.477950 -7.0431e-05
13:79028761 T C 1.051653 7.4663e-05
13:79032234 C T 0.089518 6.0108e-06
13:79032922 C T 0.168175 -5.1179e-06
13:79045749 G A 0.113101 1.8540e-05
13:79050866 G A 0.099200 -1.9831e-05
13:79051243 T C 0.027972 -3.5703e-05
13:79051616 T G 0.091686 1.6333e-04
13:79052038 G A 0.245476 5.7180e-05
13:79070954 T G 0.120232 1.2981e-05
13:79074126 T C 0.103166 7.8965e-05
13:79074407 A G 0.083750 -4.7851e-05
13:79077171 A C 0.039413 4.2010e-06
13:79083561 G A 0.072049 8.9440e-06
13:79093769 A G 0.029215 -8.1782e-07
13:79097239 A G 0.329402 6.4936e-06
13:79100150 C T 0.261049 3.3847e-06
13:79108402 A C 0.144160 3.0933e-05
13:79119776 A G 0.090878 -5.6832e-05
13:79126735 C T 0.328126 3.3611e-06
13:79131753 G A 0.029303 -1.8276e-05
13:79132519 T C 0.595920 3.1518e-05
13:79135806 T C 0.058446 -4.1297e-05
13:79136573 G A 1.023012 4.1486e-05
13:79138976 T C 0.040546 -7.3756e-06
13:79152553 T G 0.035586 2.1053e-05
13:79171616 A G 0.059796 9.3309e-05
13:79174289 C T 0.062140 1.3614e-05
13:79179500 T C 0.581548 3.9041e-05
13:79179581 G T 0.053243 1.2921e-04
13:79179817 C A 0.501414 3.9983e-05
13:79181974 A G 0.059667 -7.9685e-05
13:79184859 G A 0.720466 1.6350e-05
13:79188673 T C 0.056596 -7.2945e-05
13:79201319 G A 0.322147 6.0993e-06
13:79202487 T C 0.119392 2.5527e-05
13:79202994 A C 0.146935 2.7079e-05
13:79205412 G A 0.165663 2.2087e-05
13:79209689 A T 0.064107 -1.4514e-05
13:79212719 C T 0.028478 -7.7955e-06
13:79225323 T C 0.026508 -6.9133e-05
13:79233546 T C 0.092553 -7.2794e-05
13:79238213 T C 1.978510 -5.9416e-05
13:79238925 A G 1.144608 -1.0146e-04
13:79242974 C T 0.084062 3.7902e-06
13:79249646 A G 0.091527 1.5645e-05
13:79251406 A G 0.376387 4.2565e-04
13:79256404 C G 0.151723 2.0516e-05
13:79273125 G A 1.718937 9.4365e-06
13:79306645 G A 0.228345 -1.4139e-05
13:79308251 A G 0.845817 -2.6892e-05
13:79309578 A G 0.086587 -6.3267e-05
13:79318537 T C 0.027485 1.1481e-05
13:79327666 T C 0.042104 1.6562e-05
13:79332667 A G 0.117276 2.9928e-05
13:79335066 C G 0.135124 -2.1625e-06
13:79348057 C T 0.179026 -8.0289e-06
13:79355181 A G 0.031214 -4.7256e-05
13:79355451 G A 0.241169 1.3723e-05
13:79357405 G A 0.045778 3.0352e-05
13:79359424 T C 0.206462 -1.3096e-05
13:79359849 A G 0.539204 -1.5182e-08
13:79368944 A G 0.066710 8.7470e-06
13:79370722 T C 0.144157 1.2023e-05
13:79373872 A C 0.511336 -3.4114e-05
13:79379928 A G 0.031166 -4.2836e-05
13:79382101 C T 0.815547 -7.3557e-05
13:79386550 C T 0.072202 4.9424e-06
13:79391630 T C 0.275103 3.1338e-05
13:79394921 C T 0.024395 6.2024e-05
13:79401439 T C 0.292975 -1.0476e-05
13:79412103 A G 0.021672 5.4161e-05
13:79417762 G T 0.744387 -3.4705e-05
13:79420253 T G 0.952930 4.9954e-05
13:79420850 T C 0.067155 -5.2756e-05
13:79425354 G A 0.077298 -7.7509e-05
13:79436885 C G 0.701897 8.6459e-05
13:79436957 G A 0.698181 -7.9942e-05
13:79439039 G A 0.099593 3.7438e-05
13:79451837 C G 1.877690 8.5557e-05
13:79455832 C T 0.102754 -2.2450e-04
13:79456421 T A 0.032620 1.3621e-04
13:79457858 C T 1.577656 2.8637e-05
13:79459140 G A 0.117467 -1.8372e-05
13:79474878 C T 0.269855 2.1828e-05
13:79481421 T C 1.961632 1.0626e-05
13:79483726 T G 1.958117 -9.6667e-06
13:79490052 C A 0.830601 -3.9019e-05
13:79493592 G A 0.623889 -4.1928e-05
13:79494019 C T 1.165816 -2.5316e-06
13:79495082 G A 0.125318 1.9968e-06
13:79500420 T C 1.582548 3.5752e-05
13:79507275 T C 0.046372 6.2921e-05
13:79508294 T C 0.044324 1.0360e-05
13:79513205 T C 0.029968 -3.8536e-05
13:79521059 G A 0.059806 -3.1529e-05
13:79521958 C T 0.826959 3.7759e-05
13:79532874 C T 0.033542 3.4839e-05
13:79537909 A C 0.163089 -1.4320e-04
13:79537956 G A 0.743683 1.1657e-05
13:79538817 G A 0.039160 2.5005e-06
13:79540922 G T 0.039699 -2.5875e-05
13:79542991 C A 0.159675 -1.5439e-05
13:79549792 G A 0.056067 6.4390e-06
13:79550458 A G 1.054146 -7.4434e-06
13:79555791 A C 0.113556 -2.6493e-05
13:79556583 G A 1.903926 1.8427e-05
13:79558726 G A 0.037748 -1.0871e-04
13:79560897 C T 0.106172 -5.2910e-05
13:79565016 C T 1.007955 -4.1408e-05
13:79567466 C T 0.194794 -7.6387e-05
13:79577437 A G 0.047554 5.7146e-05
13:79577721 A C 0.096941 -2.1675e-05
13:79577942 C T 1.055561 5.2736e-05
13:79580367 T G 0.048089 3.0558e-05
13:79582167 A G 0.814373 -1.9390e-05
13:79584156 C T 0.226586 -7.6300e-05
13:79584394 G A 0.241468 6.1552e-05
13:79588581 C T 0.270209 4.0855e-05
13:79593072 G T 0.028163 -5.4713e-05
13:79595950 T C 0.136766 6.3529e-05
13:79599108 T C 0.444886 -4.2633e-05
13:79599551 A G 1.855311 -1.2160e-04
13:79606786 G A 0.360334 6.6978e-05
13:79607442 T C 0.141573 1.5524e-04
13:79638982 G A 1.974034 2.7098e-05
13:79643767 C T 0.055444 -5.5801e-06
13:79659541 G A 0.050825 2.2714e-05
13:79669410 A G 0.051088 -2.9064e-04
13:79671094 T C 0.030893 1.4084e-05
13:79674641 C T 1.079115 -1.9671e-05
13:79676174 T C 0.941210 -7.4503e-05
13:79684133 A G 0.145436 1.4749e-04
13:79686912 G A 0.224541 1.0328e-04
13:79687174 G A 0.078878 3.8855e-07
13:79692676 A G 0.866230 -1.6559e-05
13:79699392 G T 0.942884 2.4763e-05
13:79699478 A G 0.033899 -6.6701e-05
13:79705645 A G 0.088320 -8.9048e-05
13:79715175 G A 0.046719 4.7400e-05
13:79727512 G T 0.060962 4.7989e-05
13:79729765 C A 1.508367 4.0436e-06
13:79730081 G T 1.423493 1.1558e-05
13:79735044 T C 1.006732 -1.5352e-05
13:79735667 T G 1.487976 1.8603e-06
13:79760147 A G 0.127344 -4.4698e-05
13:79774331 C A 0.116221 -4.5686e-05
13:79781921 G A 0.366802 3.6768e-05
13:79782784 A G 0.070332 -1.6453e-04
13:79793589 G A 0.646187 -1.3862e-05
13:79795857 T C 0.541015 4.8625e-07
13:79797139 G A 1.466830 -4.4817e-05
13:79799086 T G 0.921570 -2.8085e-05
13:79801863 G A 0.520002 -3.4450e-07
13:79805433 C T 0.422250 1.1815e-04
13:79806408 G A 0.037735 -1.5984e-07
13:79806582 A G 0.052386 4.8380e-08
13:79807001 C A 1.565089 -1.7076e-06
13:79807217 A C 0.978880 -2.9448e-06
13:79814676 T C 0.824116 6.4742e-05
13:79826066 A G 0.034632 3.2801e-05
13:79831257 T C 0.271832 7.9161e-05
13:79834229 C T 0.825417 3.4823e-05
13:79834636 C T 0.108184 -3.7480e-05
13:79834785 G A 1.830192 3.7984e-05
13:79846469 G A 0.996585 -1.4978e-05
13:79854557 A G 0.038193 -1.3994e-06
13:79854802 A G 0.052445 2.6619e-05
13:79869951 T C 0.040095 6.8431e-06
13:79887329 A G 0.054665 8.7745e-06
13:79900909 T C 0.142278 1.9504e-05
13:79905966 G C 0.032643 -1.8913e-05
13:79910118 A G 1.005433 4.3456e-05
13:79912608 A G 0.040776 1.5018e-05
13:79912899 C T 0.157805 2.4770e-05
13:79922958 C A 0.045028 -5.6151e-05
13:79931414 C A 0.058252 -2.6796e-05
13:79936181 C T 0.052750 -2.1759e-06
13:79936544 A T 0.488346 7.8412e-06
13:79942098 T C 0.047313 -4.4648e-05
13:79945868 G A 0.048618 5.1590e-05
13:79955425 T C 0.227307 -8.1920e-05
13:79962814 A G 0.136601 9.4921e-05
13:79967266 C A 0.061127 9.2525e-05
13:79968169 A G 0.092150 7.4558e-07
13:79969554 A G 0.046729 -4.9271e-05
13:79992420 G A 0.052945 8.6261e-06
13:79993767 C T 0.036888 4.9712e-05
13:79996554 T C 0.026810 3.9123e-05
13:80006793 T C 0.049592 -2.3063e-05
13:80017745 A G 0.125117 -1.7613e-05
13:80020151 T C 0.033678 2.8255e-05
13:80057831 T C 0.156416 1.5284e-05
13:80060714 C T 0.062228 -4.0254e-05
13:80063776 T C 0.057414 -2.0168e-05
13:80064135 A G 1.146322 -1.3162e-05
13:80071451 T G 0.023243 1.4356e-05
13:80071619 C T 0.046492 -5.3987e-05
13:80080009 T G 0.142579 -5.7968e-06
13:80090114 T C 0.183489 2.5685e-06
13:80091781 G A 0.818189 4.5278e-06
13:80098243 A C 0.274685 1.6043e-06
13:80130563 T C 0.062679 -3.7865e-05
13:80149456 T C 0.047109 -2.8832e-05
13:80149703 T C 0.044220 -6.5574e-05
13:80158652 A G 0.071332 2.4448e-05
13:80165078 C A 0.098502 -4.0383e-05
13:80170160 G A 0.952550 2.2605e-05
13:80177567 C T 0.056103 1.0911e-05
13:80178344 C T 0.653052 7.8657e-07
13:80179005 A G 0.057148 -1.6760e-05
13:80194772 T G 0.108752 -1.1179e-04
13:80198623 C A 0.097308 2.0558e-05
13:80215498 A G 0.504945 -2.4820e-06
13:80215568 G A 0.058768 -5.9572e-05
13:80215646 G A 0.043792 1.0501e-04
13:80219665 A C 0.725322 -1.7027e-05
13:80226400 C A 0.185511 3.3050e-06
13:80231387 T C 0.105789 3.5103e-05
13:80234061 A G 0.049378 -6.3946e-06
13:80236049 A G 0.071400 1.1671e-05
13:80242899 T C 0.021506 3.4151e-06
13:80244736 A G 0.667184 -1.4148e-05
13:80249315 C A 0.023191 3.3780e-05
13:80251029 C G 0.181671 -1.4554e-05
13:80256445 A G 0.032409 -8.1290e-05
13:80279157 C T 1.093104 2.6212e-05
13:80290816 T C 1.546942 1.5357e-05
13:80291759 T C 0.034054 3.1531e-05
13:80299722 G A 0.997945 2.3987e-05
13:80306657 G T 0.214732 1.4810e-05
13:80316123 T C 0.157763 5.7591e-06
13:80318129 C A 0.038800 9.8932e-05
13:80319409 G C 0.031214 -8.4865e-05
13:80322870 A G 1.112238 2.4600e-05
13:80326640 T C 0.026430 2.2423e-05
13:80327675 T C 0.037239 -2.9719e-05
13:80334796 A G 0.240994 -1.8479e-05
13:80347333 A G 0.102322 -3.7915e-05
13:80347775 A G 0.034707 -4.3850e-05
13:80349706 A G 0.055298 3.8364e-05
13:80352706 C A 0.043850 -5.5580e-05
13:80354194 A G 0.053922 -4.0021e-05
13:80377192 A C 0.066966 2.4662e-05
13:80406087 A G 0.292851 1.6644e-04
13:80406746 A C 0.036313 4.8244e-05
13:80411925 A G 0.085152 1.1334e-04
13:80420039 G A 0.561492 3.7185e-06
13:80421557 C T 0.740768 -2.5884e-05
13:80426800 G A 0.141206 4.2683e-06
13:80438893 G T 0.106399 7.8470e-06
13:80444731 G A 0.164543 -4.1157e-05
13:80469981 A G 0.114601 2.7314e-05
13:80476616 A G 0.399649 -1.2626e-05
13:80484399 C T 0.020834 -2.3785e-05
13:80487319 C T 0.124179 2.3914e-06
13:80489814 G A 0.166731 1.7073e-05
13:80492176 A G 0.238956 7.5726e-05
13:80509414 A C 0.026310 -5.4353e-06
13:80510399 C T 0.027722 2.7636e-05
13:80514123 G A 0.051059 6.9300e-05
13:80521029 C T 0.037781 4.7904e-07
13:80540903 T C 0.634493 -3.2597e-05
13:80550005 T C 0.039436 -1.9850e-06
13:80559244 G A 0.049047 3.6791e-05
13:80567706 C T 0.112290 1.7815e-05
13:80568497 T C 0.057112 2.7482e-05
13:80570074 G A 1.465720 -4.0751e-06
13:80570198 A C 0.043870 3.2931e-05
13:80571071 C T 0.023837 -3.6008e-05
13:80571300 A G 0.027154 3.1492e-05
13:80584890 C T 1.940158 -3.7134e-05
13:80584891 A G 0.044869 -1.3091e-04
13:80585091 C T 1.188319 1.4205e-03
13:80591014 T C 0.346968 2.5030e-06
13:80592204 A G 0.801003 -9.8418e-06
13:80593294 C T 0.086249 7.7119e-05
13:80598006 C T 1.270456 2.0974e-05
13:80598642 T C 0.109937 -2.7917e-05
13:80599852 T C 0.061004 -2.8429e-05
13:80600086 G A 0.731969 -7.4023e-05
13:80602595 T C 0.051594 6.4107e-05
13:80602674 C T 1.160519 1.1527e-04
13:80603592 C A 0.790415 -3.7193e-05
13:80603824 T C 0.076184 3.0480e-05
13:80604445 A G 0.031747 -3.8467e-05
13:80609101 G C 0.100002 3.3292e-04
13:80610988 G A 0.026722 1.8146e-04
13:80611140 C A 0.670813 7.0991e-05
13:80611176 C A 0.023697 -5.5977e-06
13:80620671 C A 1.114643 6.1424e-05
13:80621323 C T 0.198747 6.4424e-05
13:80623346 C A 0.450858 6.0292e-05
13:80628138 A C 0.702277 3.9309e-05
13:80631829 A G 0.079300 -3.0601e-04
13:80633945 T C 0.595508 3.7751e-06
13:80643342 A G 0.073731 -1.3907e-04
13:80646839 A G 0.038238 9.0449e-05
13:80650361 T G 0.190587 -1.5714e-05
13:80651285 C T 1.478619 -2.7729e-05
13:80654554 A G 0.303017 5.1679e-05
13:80654894 T C 0.036550 -4.7767e-05
13:80668874 C T 1.492439 4.8118e-04
13:80675355 C T 0.626878 2.1544e-05
13:80677558 A T 0.437946 4.9529e-05
13:80678014 A G 0.443143 2.2827e-05
13:80686721 C T 0.076941 8.8456e-06
13:80692811 A G 0.998666 3.8225e-05
13:80693016 A C 0.039475 5.4227e-05
13:80697492 G A 1.797134 -2.6427e-05
13:80697892 C T 0.174810 -2.3394e-05
13:80704180 T C 0.055756 2.1071e-05
13:80714487 A G 0.373956 2.0952e-05
13:80717156 A G 0.577880 3.1982e-06
13:80732178 A C 0.152005 1.5879e-05
13:80736185 C T 0.020351 -8.9171e-06
13:80743198 T C 1.628345 1.3211e-05
13:80746053 G A 0.204596 1.2893e-06
13:80747085 A G 0.267502 -2.2411e-04
13:80747701 C T 0.872416 3.5975e-05
13:80747976 C A 0.490589 4.0628e-05
13:80749611 G T 0.118162 -1.0165e-04
13:80750612 C T 0.064831 5.2790e-05
13:80752973 T C 0.744296 -1.4596e-05
13:80767270 A G 0.361924 -1.3597e-04
13:80769759 C T 0.025421 9.2707e-05
13:80770942 A G 0.124650 1.5126e-05
13:80771407 G C 0.986089 -5.6650e-06
13:80772435 T C 0.258349 -4.9093e-05
13:80774346 C A 0.422483 -1.4091e-05
13:80774626 A G 0.041455 4.7234e-05
13:80777573 T C 0.143449 -6.1441e-05
13:80786793 G A 0.381022 1.6799e-06
13:80788048 T C 0.051715 -7.9689e-07
13:80792071 G A 0.045408 1.8652e-05
13:80792104 A G 0.048505 8.0163e-05
13:80796765 C T 0.026333 -5.6859e-05
13:80807045 T G 0.427693 1.3512e-05
13:80810516 C T 0.055434 5.2535e-05
13:80811009 G A 0.154904 -4.2750e-05
13:80813053 A G 0.979944 -4.1102e-06
13:80813088 T C 0.712621 -2.1679e-05
13:80819325 G A 0.044223 -5.9899e-06
13:80820767 G C 0.029397 2.5921e-06
13:80839836 G A 0.563901 -8.5423e-06
13:80843549 C T 1.122823 2.2188e-05
13:80851387 C T 0.136078 -4.1929e-04
13:80859644 A G 0.261517 -1.3425e-05
13:80868407 T C 0.384891 -1.9237e-05
13:80874281 A G 1.777027 -1.6690e-05
13:80883646 T C 0.810341 -7.9705e-05
13:80897561 G A 0.045525 1.9964e-04
13:80905891 C T 1.968915 4.1032e-05
13:80909943 T C 0.092131 -2.8296e-05
13:80910851 C A 0.795904 -4.7115e-05
13:80911525 A G 0.730827 -7.8081e-05
13:80916856 A C 0.550661 1.9411e-05
13:80918914 A C 0.142300 -3.1150e-05
13:80924155 A C 0.053665 -2.1536e-05
13:80924196 G T 0.063601 2.3121e-05
13:80926657 G T 0.754748 2.4435e-05
13:80938774 C T 0.312667 1.0256e-05
13:80940854 C T 0.070014 -3.6240e-05
13:80941871 T C 0.025320 -2.4511e-05
13:80946323 G A 0.505097 -5.6550e-06
13:80952857 T C 0.070569 -4.4269e-05
13:80959207 A G 1.407641 -7.6593e-05
13:80964023 A C 0.924530 -2.5595e-05
13:80980393 G A 0.905461 -2.3791e-05
13:80983871 C T 0.091115 1.0181e-05
13:80987444 C T 0.412697 -3.3418e-05
13:80994735 G A 1.335815 -1.4255e-05
13:80994822 G A 0.061955 2.0397e-05
13:80995738 A G 0.071572 -2.6260e-05
13:80999946 C T 0.118412 3.3227e-06
13:81011715 G A 0.853558 1.5543e-05
13:81015603 C T 0.057602 2.1039e-05
13:81017946 A G 0.356231 -2.1855e-05
13:81017987 C A 0.063451 2.7806e-06
13:81019687 A C 0.118064 4.2376e-05
13:81036394 G A 0.079660 -3.2390e-04
13:81036784 A G 0.880060 4.2260e-06
13:81037079 A T 0.026394 3.2861e-05
13:81039096 G A 0.051387 3.1937e-05
13:81040240 G A 0.722621 3.5961e-05
13:81045409 C G 0.092757 -2.6227e-06
13:81055496 T G 0.034603 -5.6452e-05
13:81061740 G T 0.023074 -5.4255e-06
13:81081724 A G 0.510586 7.0288e-05
13:81090565 C T 0.081322 -1.8533e-05
13:81107159 C T 0.049751 8.8980e-05
13:81123754 G A 0.439760 -1.1866e-04
13:81134134 C A 0.145397 4.8635e-06
13:81142325 G C 0.130135 5.9474e-05
13:81145933 G A 0.498025 9.6431e-05
13:81148082 C T 0.152236 -5.4278e-06
13:81149863 C T 0.882413 -9.2846e-06
13:81160510 G A 0.065886 7.0435e-05
13:81164609 C G 0.231854 -5.2680e-05
13:81173685 C T 0.109992 6.4269e-07
13:81174813 G A 1.171324 -2.0121e-05
13:81193602 C A 0.426541 -1.1470e-04
13:81195133 T C 0.033344 6.0352e-06
13:81195334 G T 0.771519 -1.1548e-04
13:81208391 A G 0.030117 -1.9434e-05
13:81217849 T C 0.034278 3.2204e-05
13:81219143 G A 0.032415 -3.8681e-06
13:81223221 C T 0.069631 -7.3440e-05
13:81231728 G C 0.349191 -4.7168e-05
13:81241808 C G 0.029293 -4.8468e-05
13:81242394 G A 1.645505 -2.2260e-05
13:81255411 A C 0.051604 8.2848e-05
13:81263507 A G 0.074000 -2.1379e-05
13:81284692 C T 0.037300 -8.7916e-05
13:81289362 G T 0.162482 -1.2444e-05
13:81296347 C A 0.023145 -1.1068e-06
13:81309413 C A 0.094630 3.7437e-05
13:81309426 A G 0.065580 -1.9553e-05
13:81343844 G A 0.036450 -2.5893e-05
13:81345135 G A 0.413720 -1.6738e-05
13:81354945 C T 0.043977 6.6576e-05
13:81367417 G A 0.079323 2.2209e-04
13:81371792 T C 0.107843 1.7173e-04
13:81390248 A G 1.751499 1.5176e-05
13:81397792 T C 0.330872 -1.4389e-05
13:81399951 A G 1.444292 2.1348e-05
13:81403415 A G 0.044662 3.3195e-05
13:81408292 A G 1.746559 3.3898e-06
13:81414363 C G 0.149830 -2.2187e-05
13:81420012 C T 0.093234 3.1746e-05
13:81428951 T C 0.316230 -6.3397e-06
13:81429227 G T 0.031484 -3.5049e-05
13:81441787 G A 1.900368 -1.1226e-05
13:81452645 G T 0.025424 -3.7188e-05
13:81461394 C G 0.032461 -3.6668e-05
13:81463244 T C 0.057820 1.3048e-05
13:81464959 G T 0.037943 -9.9571e-05
13:81465640 A G 0.029728 6.2235e-05
13:81472557 T C 0.022441 -1.2086e-04
13:81475829 A G 0.020893 -1.0710e-04
13:81496913 A C 1.289070 -1.6939e-05
13:81497516 G A 0.175696 -4.1250e-06
13:81500820 T C 0.410993 -7.8090e-06
13:81523650 T C 0.059501 2.6021e-05
13:81532831 T C 0.122741 -2.0202e-05
13:81541383 G T 0.270439 -2.9096e-05
13:81546608 C T 0.080391 6.5843e-05
13:81547404 A G 0.056862 1.8616e-04
13:81571364 A C 0.026349 8.9866e-06
13:81588029 A G 0.486392 -1.8955e-05
13:81603062 A G 0.790980 3.9899e-05
13:81604101 T G 0.037589 -4.6153e-05
13:81617597 T C 0.205080 -1.5279e-04
13:81628365 A G 0.155842 5.3496e-05
13:81635718 G A 0.309823 1.3251e-04
13:81649295 C T 0.103497 1.2149e-04
13:81650046 A C 0.035911 5.4933e-05
13:81655170 T C 0.080900 -1.1743e-05
13:81656209 G T 0.205307 5.1245e-05
13:81657010 A G 0.052130 2.6491e-05
13:81659210 T G 0.090531 1.7140e-04
13:81662019 A C 0.827479 2.9429e-05
13:81666035 A G 0.034103 3.5311e-05
13:81666349 G A 0.086340 1.5013e-05
13:81675400 A G 0.038235 1.4128e-05
13:81675434 C T 0.124471 2.5676e-05
13:81679362 A G 0.978672 2.6467e-05
13:81680119 G C 0.105984 -4.4208e-05
13:81681208 A G 0.693014 1.7843e-05
13:81682111 C T 0.052039 9.3829e-05
13:81682264 C A 0.050290 6.2641e-05
13:81682306 C A 0.096662 -1.5410e-05
13:81682639 A C 0.248180 -2.5765e-05
13:81685105 T C 0.986644 -1.2641e-05
13:81704164 A G 0.116253 4.3033e-06
13:81706322 C T 0.034733 -2.1689e-06
13:81711150 G A 0.146049 -4.7278e-06
13:81719429 C T 0.404427 -1.8606e-05
13:81728626 G T 1.860102 -7.7313e-05
13:81740355 A C 1.843762 -7.8564e-05
13:81745328 G A 0.056612 -1.2725e-05
13:81746046 G A 1.836115 -4.5391e-05
13:81746486 C T 0.429686 -1.0217e-05
13:81756427 C A 0.183395 8.7762e-05
13:81766078 T C 0.067473 1.5237e-05
13:81771366 T G 0.161473 1.7455e-04
13:81773277 C T 1.408306 2.7508e-05
13:81788539 C T 0.034012 5.3309e-07
13:81790618 A G 1.337542 1.3513e-05
13:81796900 C T 0.205209 4.4583e-04
13:81818853 T C 0.037894 -2.7623e-05
13:81833023 A G 1.102705 -4.1474e-05
13:81833273 C T 1.764832 -2.8340e-04
13:81843430 G A 1.102968 -4.6751e-05
13:81843547 C T 0.042341 6.1687e-06
13:81848721 G A 0.044769 -2.7375e-05
13:81854260 G A 0.059319 3.8491e-07
13:81878365 G A 0.048102 5.5579e-05
13:81880938 G A 0.027748 6.1167e-05
13:81882015 G A 0.081614 1.6707e-04
13:81892709 C T 0.181220 -1.3981e-05
13:81895076 C T 0.898174 -1.5865e-05
13:81909589 A G 0.033077 -1.8108e-04
13:81931738 G T 0.137565 2.4261e-06
13:81944651 A G 0.090780 4.4071e-06
13:81944734 G A 1.260676 3.5905e-05
13:81958533 A G 0.029828 1.2573e-05
13:81970905 C A 0.086918 3.4848e-05
13:81979020 C T 0.033658 -7.2669e-06
13:82000053 C T 0.191960 3.6433e-05
13:82005098 G C 0.031578 -1.5858e-05
13:82016133 A G 1.214879 -1.7984e-05
13:82020563 G T 0.999435 -4.5616e-05
13:82030660 A G 0.038881 1.0208e-05
13:82031764 G T 0.123452 -1.7297e-05
13:82032045 G T 0.057417 -3.7547e-05
13:82032397 T G 1.115896 5.0064e-05
13:82040402 A C 0.217719 -2.2200e-06
13:82044107 C T 0.094815 5.7396e-06
13:82056861 G C 0.650783 1.7833e-05
13:82061382 A G 0.844451 -2.6132e-05
13:82064661 G A 0.027930 -1.6504e-05
13:82072116 G A 1.222353 2.6026e-04
13:82073159 A G 0.220198 -2.9621e-05
13:82078173 A C 0.029144 -7.0410e-05
13:82087708 G C 0.022620 -4.9565e-05
13:82088640 G T 0.020617 2.6270e-06
13:82088756 C T 0.571882 3.6919e-06
13:82102097 A G 0.032513 5.1053e-05
13:82109700 G A 0.039472 -3.0046e-05
13:82118765 T C 0.064357 -1.3016e-04
13:82119570 G A 0.062043 1.7707e-06
13:82132769 T C 0.175066 8.8181e-05
13:82135916 G A 0.171376 3.7508e-05
13:82141258 T C 0.026096 6.0506e-05
13:82156930 T G 0.050682 3.7014e-05
13:82167942 C T 0.348889 1.1174e-06
13:82173143 A G 1.010380 2.6859e-05
13:82199651 C T 0.165592 2.3464e-05
13:82210963 C T 0.568503 1.8019e-05
13:82211566 A G 1.815485 -1.8162e-05
13:82232710 G A 0.097418 1.3860e-04
13:82232932 A G 1.312245 8.5068e-06
13:82242971 A G 0.087376 -5.4907e-04
13:82249252 G A 0.036768 -1.4768e-05
13:82249652 A G 0.080745 -4.0734e-05
13:82266838 T C 0.025551 -2.2724e-05
13:82273953 A G 0.512878 1.6827e-05
13:82277337 G A 0.203966 -3.9035e-05
13:82278475 T C 0.030520 -1.1209e-04
13:82289951 A C 0.636625 5.9232e-06
13:82290408 A G 0.304474 2.2823e-05
13:82290454 C T 0.549941 3.0207e-06
13:82293975 C T 0.164599 1.1199e-04
13:82300870 C T 0.531674 2.0434e-05
13:82309728 G A 1.062416 3.8443e-07
13:82309907 T G 0.085532 3.4727e-05
13:82311215 A T 1.390010 2.1747e-05
13:82312564 C T 1.726127 4.2616e-05
13:82332387 C A 0.054941 -4.9465e-05
13:82336851 G A 0.138607 -1.8174e-05
13:82338551 A G 0.040507 1.6936e-06
13:82343259 C T 0.046359 -1.2949e-04
13:82344106 G A 0.175459 2.9536e-04
13:82355088 T C 1.034574 -1.0800e-04
13:82367325 G A 1.678972 4.8939e-05
13:82371413 G A 0.267739 -3.3547e-05
13:82394698 C T 1.266888 -2.9032e-05
13:82400303 A G 0.046638 4.1427e-05
13:82408871 A G 0.044937 -3.1985e-04
13:82410419 A C 0.137117 -6.1434e-05
13:82429715 C T 0.404573 1.6418e-04
13:82429912 A G 1.449715 -5.1446e-06
13:82437940 G A 0.289651 4.3504e-05
13:82453046 A G 0.581301 -1.0646e-04
13:82454247 G C 0.262429 -8.7932e-06
13:82496401 A C 1.735526 2.5497e-05
13:82499760 C T 0.350863 2.0962e-04
13:82499803 A C 0.774511 -1.5724e-04
13:82518710 A G 0.129493 -6.7328e-05
13:82520326 A G 0.374680 6.4933e-05
13:82544403 C T 0.045272 -4.2926e-06
13:82547316 A G 0.183031 -3.8305e-05
13:82565122 G A 1.560704 1.8676e-05
13:82568184 G A 0.350071 -2.6363e-06
13:82580041 A G 1.182012 -1.2279e-05
13:82581703 C T 0.187491 -3.8945e-05
13:82582150 A G 0.170012 -1.7473e-05
13:82583573 T C 0.283753 8.7906e-05
13:82594707 A G 0.034778 -1.1304e-04
13:82608061 T C 0.022331 -5.3080e-05
13:82630113 G C 0.079654 -4.1050e-05
13:82639207 A G 0.153333 1.2679e-04
13:82663899 G A 1.261410 -1.3813e-05
13:82667954 G A 0.058975 5.0057e-05
13:82691099 C T 0.027560 -5.2343e-05
13:82692288 T C 0.140213 5.2264e-05
13:82693762 C T 0.028238 -4.5034e-06
13:82713985 C T 0.725364 -3.0451e-05
13:82723855 C T 1.877317 3.4716e-05
13:82733179 A C 0.059404 -6.0647e-05
13:82741797 A G 0.039092 7.7738e-06
13:82760586 T C 0.101939 -6.2240e-05
13:82788786 G A 0.030997 3.5704e-05
13:82790286 G T 0.526964 1.4326e-06
13:82823881 T C 0.163865 -1.6239e-07
13:82827742 T C 1.183421 -1.2803e-05
13:82839401 C T 0.060205 -4.9042e-05
13:82845162 G T 0.079128 -2.5087e-05
13:82872389 A G 0.145650 -2.9812e-05
13:82873150 A C 0.090073 -2.8677e-05
13:82899537 T C 0.446768 3.5575e-05
13:82904844 A G 0.112348 1.3626e-05
13:82910485 C T 0.629884 -2.8918e-06
13:82922412 C T 0.263493 -2.9397e-05
13:82937674 T C 0.625054 -6.0479e-06
13:82950840 G T 1.860598 4.2404e-05
13:82954753 A G 0.136403 3.9205e-05
13:82961327 T G 0.071471 3.7992e-05
13:82963391 T G 0.716704 -3.9125e-05
13:82969153 A C 0.089631 -5.0542e-05
13:83006711 A G 0.047573 1.0237e-05
13:83006821 A C 0.609250 2.8295e-05
13:83046778 T C 1.794119 9.4519e-06
13:83052344 G T 0.357127 5.2131e-06
13:83054483 G T 0.673766 -2.1899e-05
13:83059813 T C 0.114695 -2.4928e-05
13:83066540 C A 0.028102 -8.5357e-05
13:83067450 A G 0.044110 4.1647e-05
13:83082379 G A 0.041724 6.1264e-05
13:83091631 A G 0.026894 -7.7631e-05
13:83096751 A G 0.023486 -2.0689e-05
13:83107564 G A 1.217800 2.2349e-05
13:83107799 C T 0.481475 1.0095e-05
13:83117145 G A 0.036352 1.3009e-05
13:83130732 C T 0.033973 -3.8046e-05
13:83161193 T C 0.251737 3.3442e-05
13:83173144 G A 0.117779 3.7201e-05
13:83185044 T C 0.636748 -1.0636e-06
13:83185320 A G 1.309940 5.7958e-05
13:83188074 G T 0.121284 3.2650e-05
13:83191926 T C 0.031912 -8.5963e-05
13:83196909 G A 0.033853 -4.1854e-07
13:83198663 C T 0.094068 3.6266e-07
13:83203913 A C 0.274805 3.1123e-06
13:83204343 G T 0.023713 -1.9173e-05
13:83211630 C T 0.098635 1.5723e-05
13:83212401 G A 1.236959 -2.8087e-05
13:83212464 A G 0.061023 -7.9834e-05
13:83227210 C T 1.893760 9.7672e-06
13:83230001 A G 0.841370 -2.2097e-05
13:83234180 T G 0.290034 -6.3155e-06
13:83247165 A G 0.080894 -3.6154e-05
13:83251885 T C 0.689768 2.5833e-05
13:83263745 A G 1.763304 -5.7839e-06
13:83267762 A G 0.030325 1.3467e-05
13:83273296 C T 0.447235 3.8841e-05
13:83276322 A C 0.089998 -4.0122e-05
13:83282691 C A 0.028563 7.4635e-05
13:83283185 A C 0.086983 -2.2861e-05
13:83293261 G A 0.025164 -3.0421e-05
13:83296131 C A 0.034389 -3.4864e-07
13:83296797 G A 0.056486 1.2375e-05
13:83296892 A C 0.207514 -1.6298e-05
13:83298302 G T 1.958357 2.6612e-05
13:83298428 A G 0.107016 -2.3889e-05
13:83304274 C T 0.741051 -1.5802e-05
13:83308481 A G 0.112329 1.5846e-04
13:83309967 T C 0.030932 6.2996e-05
13:83310458 G A 0.048248 -4.1613e-05
13:83321504 G A 0.091073 3.3759e-05
13:83323008 T C 0.446168 5.2067e-06
13:83330657 A G 0.055587 6.0582e-05
13:83333238 A C 0.129976 -2.4581e-06
13:83339711 T C 0.055171 2.4777e-05
13:83374576 C T 0.036210 -3.1296e-05
13:83377733 G A 0.103530 -3.5433e-05
13:83377890 C T 0.065717 -1.9696e-05
13:83379831 T C 0.054843 2.8411e-05
13:83385266 A C 0.043123 -1.2401e-04
13:83403679 T C 0.080602 2.9767e-05
13:83403854 T C 0.060718 4.8778e-05
13:83404375 G C 0.096136 -2.9004e-06
13:83413703 T C 0.087794 -3.8242e-05
13:83422358 G A 0.102361 -3.2250e-06
13:83422709 T C 0.839955 1.5956e-05
13:83439508 A G 0.023022 2.6438e-05
13:83441971 T C 1.740363 1.2059e-05
13:83443386 C A 0.394274 7.5670e-06
13:83464702 T C 0.045892 -4.2585e-05
13:83467686 G A 1.790996 2.1875e-05
13:83481652 T G 0.027427 5.7156e-06
13:83487826 C A 0.032350 3.1663e-06
13:83491100 A G 0.070014 -6.4150e-05
13:83497170 T C 0.095464 3.6966e-05
13:83510149 T C 0.795274 -5.9296e-06
13:83561014 G A 1.013155 2.7282e-05
13:83561568 C T 0.051968 -7.3003e-06
13:83564359 C T 0.111475 -2.3568e-05
13:83565458 A C 1.975423 1.6654e-05
13:83573667 C T 0.068518 2.4317e-05
13:83573729 C T 0.049923 5.5580e-05
13:83583605 A C 0.124978 -7.7606e-05
13:83589122 C T 0.732855 1.4027e-05
13:83598545 T C 1.893844 -1.3858e-05
13:83601806 A G 0.106474 -3.0017e-05
13:83604942 A G 0.116763 -3.6071e-06
13:83613800 C T 0.063266 1.7075e-05
13:83615031 A G 0.028001 -3.5655e-05
13:83619170 A G 0.048001 1.8807e-05
13:83626530 A G 0.035421 2.9733e-05
13:83631261 A G 0.191808 -6.6697e-05
13:83643550 A C 0.111238 1.7407e-04
13:83645965 C T 0.250751 1.7668e-05
13:83661288 C A 0.130242 5.4176e-05
13:83679482 T C 0.322057 1.8186e-05
13:83697427 G T 0.295743 2.2676e-05
13:83703082 A C 0.025346 -3.6625e-05
13:83703652 C T 0.048787 6.7184e-05
13:83723301 C T 1.832464 1.5064e-06
13:83723771 T C 0.048287 5.9829e-05
13:83755545 A G 1.775491 1.4221e-05
13:83756906 A C 0.074078 -7.6202e-05
13:83764337 T C 0.385904 -2.3035e-05
13:83766192 G T 0.073003 -6.4175e-05
13:83780607 G A 0.674769 1.7385e-05
13:83793578 T C 0.028365 -4.6033e-05
13:83796080 G A 0.087084 -4.6375e-05
13:83797978 G A 1.812921 1.7178e-04
13:83804330 T C 0.178727 -3.2351e-05
13:83807254 T C 0.047391 -7.0653e-06
13:83816731 G A 0.115214 -4.1870e-05
13:83819568 T C 0.098411 2.4142e-05
13:83822889 G A 0.169432 -2.6522e-05
13:83831461 C T 1.898629 5.8440e-05
13:83833583 C T 0.267440 1.0087e-05
13:83838858 T G 0.182697 2.2033e-05
13:83855366 C T 0.037797 6.7747e-05
13:83856032 A G 0.048404 1.4410e-05
13:83856282 G A 0.137922 -7.5377e-05
13:83876484 C T 0.916334 -3.4496e-05
13:83877279 T C 0.308418 1.5539e-05
13:83880855 G A 0.094646 -1.8288e-04
13:83882879 T C 0.055908 -1.9540e-05
13:83889375 A T 0.047745 -9.8202e-06
13:83902218 T C 0.104273 4.9227e-05
13:83925136 A T 0.030312 9.3536e-05
13:83935136 C A 1.340622 1.0598e-05
13:83936045 T G 1.690466 1.5323e-05
13:83947559 G A 1.178796 -1.5912e-06
13:83952109 A G 0.070137 -2.2898e-05
13:83953264 C T 0.161531 4.0781e-05
13:83957534 C A 0.152700 -3.7241e-07
13:83966033 G A 0.049095 4.1601e-05
13:83971013 G T 0.045551 8.5524e-05
13:83979638 C T 0.025849 3.3133e-05
13:83989613 C T 0.067249 -4.3759e-05
13:83999754 G T 0.075964 5.6227e-06
13:84010192 G A 0.109210 4.9043e-05
13:84012831 A G 0.028014 2.7268e-05
13:84016882 C T 0.163297 5.3345e-05
13:84021340 T G 1.739658 3.0415e-05
13:84028477 G A 0.048547 2.3028e-05
13:84044761 T C 0.516574 1.9394e-06
13:84053983 A G 0.062325 -1.1507e-05
13:84057475 G C 0.068021 1.2632e-05
13:84061944 A G 0.113562 3.7551e-05
13:84061991 C A 0.351145 1.5492e-05
13:84069085 A G 0.039027 3.6767e-05
13:84070335 T C 0.261640 -1.5627e-05
13:84073577 C T 0.346315 8.0502e-06
13:84073881 G A 0.374284 -4.8331e-05
13:84073981 C A 0.036758 -2.9664e-05
13:84075112 G C 0.062296 -3.8618e-06
13:84080153 A G 0.038310 -1.6125e-05
13:84082801 C T 0.037118 -6.3566e-05
13:84090176 T G 0.318606 -1.5748e-05
13:84094165 C T 0.048806 4.2598e-08
13:84098107 A G 0.312157 -2.2255e-05
13:84100619 G A 0.049001 -1.6378e-05
13:84109235 A G 0.049959 1.3858e-05
13:84111572 A G 0.406758 -1.2978e-04
13:84121151 T G 1.190980 8.3504e-05
13:84130232 T C 0.383323 -4.8843e-05
13:84131956 C G 0.417277 5.6983e-05
13:84132163 C A 1.955845 7.5607e-06
13:84132765 A C 0.615372 -1.0263e-05
13:84143298 A G 0.254980 8.8456e-05
13:84143708 T C 1.024372 5.7008e-06
13:84144721 T C 0.151239 -2.8732e-05
13:84165916 T C 0.060770 3.1618e-05
13:84168369 T C 0.094753 -1.7223e-05
13:84198316 T C 0.034652 2.5190e-05
13:84203228 C T 0.081128 4.4897e-05
13:84204669 A G 0.057362 -3.2034e-07
13:84209400 G A 0.054850 1.7138e-06
13:84210456 G A 0.063477 1.1983e-05
13:84214404 C T 0.380178 7.0857e-05
13:84221716 A G 0.048157 -2.0327e-05
13:84225134 G T 1.465334 1.8872e-05
13:84236332 G A 0.041903 -1.3871e-04
13:84236733 G A 0.072247 -5.1464e-06
13:84246327 G A 1.570895 -5.8130e-06
13:84247679 C T 1.069904 -3.3188e-05
13:84256421 C T 0.050426 -7.8581e-05
13:84266430 G T 0.371110 8.7479e-05
13:84274473 C T 0.057554 1.2710e-05
13:84275482 T C 0.024307 5.2276e-05
13:84279610 A G 0.031075 5.9922e-05
13:84280273 T C 0.093422 6.5602e-05
13:84281120 T G 0.032415 2.6078e-04
13:84282216 C T 1.628209 5.4715e-04
13:84287511 C T 0.047722 1.3875e-04
13:84290415 T C 0.111803 4.1980e-05
13:84295586 C T 1.273279 2.0434e-05
13:84303860 T G 0.041117 -1.1689e-04
13:84304861 G A 0.355673 1.1510e-04
13:84310806 T C 0.037634 4.9573e-05
13:84314175 C T 0.051893 -6.9950e-05
13:84318052 G T 0.796491 5.4521e-05
13:84323936 T C 0.033204 -1.2151e-04
13:84326980 G C 0.164758 1.1535e-04
13:84327731 C G 0.533014 -1.0050e-05
13:84377041 A G 0.079927 -5.3828e-05
13:84379119 T C 0.337795 -1.8555e-04
13:84399251 T C 0.403226 -9.1229e-06
13:84409054 T G 0.337312 2.4639e-04
13:84413291 T C 0.160454 -2.8334e-05
13:84413449 T C 0.038326 3.7262e-05
13:84417741 C T 0.068050 -5.4485e-05
13:84438335 T G 0.033788 6.2054e-05
13:84447034 C A 0.505902 5.6550e-05
13:84467976 C A 0.117042 -1.2350e-04
13:84471429 C T 0.447362 6.3930e-05
13:84474192 A G 0.061718 5.5171e-06
13:84476301 T C 0.123231 -4.2924e-04
13:84476951 C A 0.619504 -1.7589e-05
13:84481447 T C 0.039293 -3.9629e-05
13:84481760 C G 0.111170 1.0005e-04
13:84491110 A C 0.316925 -2.4963e-05
13:84492204 C A 0.049494 -1.4587e-05
13:84492936 C T 1.805729 1.0190e-05
13:84501991 C G 0.171681 -2.6455e-05
13:84518283 G C 0.156828 3.5857e-05
13:84519808 T C 0.292773 -2.1491e-05
13:84523659 T G 0.335543 -1.7937e-05
13:84554706 T C 0.313043 6.7087e-05
13:84558654 C T 0.394713 4.1580e-04
13:84564345 G A 0.031906 -4.9802e-05
13:84592699 G A 0.783138 -2.6154e-05
13:84593622 A G 0.030328 -2.7296e-05
13:84593962 A G 0.024622 1.3432e-05
13:84597148 G A 0.823924 -4.7380e-05
13:84597229 A C 0.042428 -2.1034e-05
13:84598570 C A 0.171678 -9.7057e-06
13:84604697 T C 0.217728 1.8358e-04
13:84606843 C A 0.040027 3.4176e-05
13:84614473 T C 0.047343 -3.8532e-05
13:84624659 A G 1.678093 -7.1238e-05
13:84624732 C T 0.801698 -3.3384e-05
13:84624912 C T 0.765780 7.9928e-05
13:84633596 G A 1.131865 1.0577e-04
13:84653105 C T 0.102459 1.9581e-05
13:84655801 C T 0.103105 2.6137e-04
13:84668039 A G 0.497252 8.6878e-05
13:84674290 G A 0.245866 2.2470e-05
13:84683979 G C 0.035525 -1.9628e-05
13:84691178 G A 0.040760 2.3888e-05
13:84693275 T C 0.192850 -2.1060e-06
13:84694544 T C 0.028848 7.9882e-06
13:84697047 G A 1.341671 7.9218e-05
13:84697559 A T 0.103773 -1.2794e-04
13:84727524 T C 0.369805 -8.7571e-06
13:84733402 A T 0.179782 -6.7931e-06
13:84752509 T C 0.060111 7.3118e-06
13:84757962 G A 0.581610 8.5132e-05
13:84758025 G A 0.110985 3.8359e-05
13:84758972 T C 0.320430 -5.8367e-05
13:84773403 T C 0.548737 7.8485e-05
13:84773452 T G 0.064743 3.0848e-05
13:84781798 G A 0.041750 7.0589e-06
13:84781908 A G 0.989896 -2.1082e-05
13:84787767 T C 0.081939 1.7969e-04
13:84790227 T C 0.140139 4.2011e-05
13:84791176 T G 0.045376 -2.2427e-05
13:84811890 G A 0.031175 -1.2705e-05
13:84818226 C T 0.064675 3.5558e-05
13:84831644 A C 0.024937 1.7669e-05
13:84839662 C T 1.971032 8.7637e-05
13:84845106 G A 1.526406 2.4950e-05
13:84845470 G A 1.902517 1.9707e-04
13:84857279 A G 0.037576 7.3043e-05
13:84868823 T G 0.059008 1.4774e-05
13:84888654 T G 0.080027 2.8097e-05
13:84888859 G A 0.047047 -4.5861e-05
13:84898864 G A 0.102598 8.1662e-05
13:84899774 A G 0.050429 -2.6177e-06
13:84901044 G A 1.571678 7.5741e-06
13:84922677 G A 0.049569 -1.5603e-05
13:84926602 A G 0.084201 5.2216e-05
13:84929741 G A 0.371220 1.6961e-05
13:84942268 C T 0.037028 2.6131e-05
13:84953551 C A 0.626265 3.1698e-05
13:84954892 A G 0.026751 -2.3020e-05
13:84961031 C T 0.079193 -7.9141e-05
13:84968567 G A 0.070047 4.1680e-05
13:84973460 C T 0.036518 1.8380e-05
13:84978573 G A 1.726117 3.6520e-05
13:84982677 A G 1.077843 -7.8836e-06
13:84982848 A C 0.150755 9.1006e-06
13:84999251 C T 0.075045 -2.7879e-04
13:85015022 A C 0.121638 -4.1599e-05
13:85015511 T C 0.445973 6.0145e-05
13:85016522 A G 0.912722 -2.8953e-05
13:85022522 C T 0.232802 -1.1914e-04
13:85022995 C A 0.672332 4.5138e-06
13:85023668 T C 0.037696 6.8963e-06
13:85032327 G T 0.698677 7.8250e-06
13:85036417 T C 0.074980 3.1073e-05
13:85037017 A C 0.053006 1.3591e-05
13:85038912 G T 0.075418 2.3316e-05
13:85039104 A G 0.025375 8.1887e-05
13:85052333 C A 0.738412 1.5475e-04
13:85064478 A G 0.608793 2.7672e-05
13:85065064 C T 1.173846 3.0551e-04
13:85071588 T C 1.925039 1.1222e-04
13:85073767 A G 0.080689 7.5559e-05
13:85080596 C T 0.074055 4.7871e-06
13:85085661 C T 1.289592 7.8666e-04
13:85088117 A G 0.055252 8.8432e-06
13:85096593 C A 0.137802 1.4350e-05
13:85097557 C A 0.076593 4.3383e-05
13:85097714 T C 0.361161 8.1113e-05
13:85099825 C G 0.520804 -3.3807e-06
13:85109590 C T 0.138240 2.3893e-05
13:85109868 T C 0.921102 2.8283e-05
13:85117962 A G 0.041416 1.5374e-06
13:85118311 C A 0.024723 4.1301e-05
13:85124610 C G 0.248917 6.4228e-05
13:85125312 A G 1.478609 2.1356e-04
13:85127119 T C 0.201168 3.6811e-05
13:85132451 A G 0.339671 -3.8508e-05
13:85134666 A C 0.080316 6.7100e-05
13:85194121 A C 1.675821 2.5682e-04
13:85201123 C T 0.041533 -3.9085e-05
13:85203913 A G 0.736263 -4.9055e-05
13:85204403 A C 0.202597 -1.7604e-04
13:85204822 C T 0.032445 5.8407e-05
13:85204881 G A 0.309479 2.9031e-05
13:85226876 T G 0.027878 2.6195e-05
13:85229948 A G 0.237180 1.7327e-05
13:85240069 A G 0.817952 1.1624e-04
13:85261201 A G 0.115383 2.0547e-06
13:85261457 T C 0.029358 7.7031e-05
13:85263874 C G 1.249060 1.8985e-03
13:85264801 T A 1.798497 -4.1786e-05
13:85265635 C T 0.933118 9.6013e-05
13:85283607 G A 0.523501 -5.5213e-05
13:85293694 T G 0.081913 -9.3616e-06
13:85316067 A G 1.768568 -8.0922e-06
13:85317433 G A 0.278080 2.7201e-05
13:85323372 T C 0.457735 1.5858e-04
13:85331536 C T 1.062669 2.5195e-05
13:85342319 T C 0.036959 7.0357e-05
13:85354500 A G 0.114620 8.3876e-06
13:85355072 T A 1.750700 -1.0336e-05
13:85357515 G A 0.039712 -6.1848e-05
13:85374994 T C 0.160080 -4.3592e-05
13:85394780 C T 0.020809 -8.9287e-05
13:85395585 T C 0.021282 -6.7859e-05
13:85410519 G A 0.052120 6.5651e-05
13:85422615 T C 0.486431 -2.2939e-05
13:85436453 A G 0.158178 3.8303e-05
13:85437543 A G 0.329061 -3.3649e-05
13:85437719 C T 0.062818 -3.2304e-05
13:85445096 T C 0.064068 -3.7690e-05
13:85448878 T C 0.081770 -2.8716e-05
13:85458809 C T 0.140872 1.4130e-05
13:85461269 C T 0.351814 -6.6592e-05
13:85470027 T G 1.831990 8.1329e-06
13:85472508 T G 0.058151 1.6254e-06
13:85472980 A C 0.059417 -3.6142e-05
13:85477267 C T 1.230426 -1.6069e-04
13:85492693 G A 0.144257 -1.0068e-04
13:85507538 A G 0.095023 -1.7639e-06
13:85516981 T G 1.335935 3.0881e-05
13:85537588 G T 0.156351 1.7663e-05
13:85539887 A G 0.247547 9.5066e-06
13:85540136 A G 0.951544 2.5140e-05
13:85548756 G A 0.223418 -1.9350e-04
13:85551500 T C 1.665256 1.9858e-05
13:85557828 A C 0.168188 2.6812e-05
13:85560093 A C 0.129580 1.4759e-04
13:85564579 A G 0.459566 3.0404e-05
13:85575462 A C 0.167500 -2.5340e-05
13:85578989 A G 0.056031 -5.3623e-05
13:85583383 G A 0.999809 8.6340e-06
13:85590968 C T 1.588390 3.8612e-05
13:85593937 A G 0.587358 2.2731e-05
13:85593980 A C 0.043272 2.8632e-05
13:85605106 C T 0.119973 8.3401e-05
13:85610544 T C 0.243685 -1.7146e-05
13:85612388 T C 0.649926 2.7553e-05
13:85616515 A G 0.227180 1.1101e-04
13:85621572 G A 0.024859 4.4954e-05
13:85622377 T C 0.578757 6.7357e-05
13:85628777 T C 0.355202 2.3467e-05
13:85638979 A G 0.486116 1.8707e-05
13:85651054 G A 0.036524 -2.7759e-04
13:85655509 T C 0.081991 4.3151e-05
13:85656671 G A 0.639777 2.5552e-05
13:85656739 C T 0.029566 -8.9015e-06
13:85674286 T A 0.036856 -2.6961e-04
13:85675032 G T 0.378445 1.0464e-05
13:85682227 C T 0.028689 1.6668e-05
13:85686069 C T 0.054305 1.6658e-05
13:85712708 T C 0.036502 -2.8019e-04
13:85734679 G A 0.375417 1.3876e-05
13:85743903 C T 0.136510 6.5352e-05
13:85761183 T C 0.266093 7.5608e-05
13:85762393 C A 0.074844 -5.3132e-06
13:85774116 A T 0.175757 -6.1245e-06
13:85787494 T C 0.097496 2.9079e-05
13:85792269 A G 0.035314 -2.6138e-04
13:85798622 A G 0.032578 7.9096e-05
13:85814748 A G 0.044558 -6.4225e-05
13:85817123 G A 1.844428 1.9938e-05
13:85820236 A G 0.031627 -4.4020e-05
13:85820285 G T 0.099077 2.8152e-05
13:85822696 T C 0.073296 2.4978e-06
13:85825737 G A 0.045788 -5.6089e-05
13:85835965 T G 0.589370 -1.4347e-05
13:85837363 T C 0.168591 1.4412e-04
13:85839572 A C 0.109502 -5.5507e-06
13:85850769 C G 0.089232 -3.6820e-05
13:85856679 A G 0.059936 -3.3536e-05
13:85859115 T G 0.068852 4.2125e-05
13:85863885 C A 0.940807 -7.3049e-06
13:85864047 T C 0.082046 -1.6371e-05
13:85870484 C T 1.506149 -3.8181e-05
13:85873730 A G 0.127428 -2.6750e-05
13:85874578 G A 0.112482 6.8030e-05
13:85875591 C T 1.849670 1.2394e-05
13:85875963 C A 0.468823 -1.4707e-05
13:85888430 A G 0.163063 8.7938e-05
13:85893380 A G 0.042003 6.1998e-06
13:85904353 G T 0.364524 -9.0014e-06
13:85909342 G A 0.162119 6.3444e-06
13:85916291 G A 0.444921 -9.4443e-05
13:85917626 C T 0.033133 9.5895e-05
13:85918373 T C 1.007851 6.7643e-06
13:85926827 T C 0.101624 -7.8064e-05
13:85926856 G A 0.755319 1.2477e-04
13:85927619 G T 0.749175 -3.2465e-05
13:85928588 T C 0.034898 -5.8870e-05
13:85930984 C T 0.053925 -8.4973e-06
13:85936098 A G 0.065506 4.9586e-08
13:85938245 T C 0.477233 7.9564e-06
13:85938376 T C 0.064269 -9.6752e-06
13:85938634 A C 0.076350 -3.5874e-05
13:85938790 A G 0.023840 -6.3763e-05
13:85951083 T C 0.042000 2.7755e-05
13:85964900 C T 0.096882 2.9986e-05
13:85971052 T G 0.421717 2.2791e-05
13:85974209 A G 0.077619 -7.6810e-06
13:85983899 T C 0.393950 -4.6537e-05
13:85986161 A G 0.139934 1.6292e-04
13:85989539 G A 0.050553 4.5225e-06
13:86000174 T C 1.368237 3.2175e-05
13:86002852 G T 0.227345 4.9555e-06
13:86011144 T C 0.077947 4.2287e-06
13:86019440 T C 0.659040 -1.5431e-05
13:86030217 A G 0.053198 1.6326e-04
13:86039069 C G 0.886126 1.4178e-06
13:86043214 C T 0.065269 -6.6759e-05
13:86045296 T C 0.167572 3.5947e-05
13:86047711 T C 0.214340 -2.9884e-05
13:86055120 C A 0.073341 -3.2734e-06
13:86055551 G A 0.242798 -3.5251e-05
13:86064191 G A 0.215080 -3.0601e-05
13:86099968 G A 0.499875 2.4343e-05
13:86106876 C A 0.046973 2.8500e-05
13:86109694 C A 1.220831 -7.7900e-06
13:86116641 T C 0.072624 -2.7047e-06
13:86135619 T C 0.084153 -1.6578e-05
13:86136478 A G 0.292410 -8.0726e-05
13:86139351 T C 0.042675 5.1375e-05
13:86142353 C T 1.508184 -1.8165e-05
13:86153415 C T 0.028774 8.9335e-06
13:86153504 A G 0.069164 8.8301e-07
13:86169162 T C 0.136211 -7.4066e-05
13:86170849 C T 1.540512 -1.0170e-05
13:86180301 G T 0.125796 2.1309e-05
13:86186629 T C 1.688723 1.4244e-05
13:86190511 G A 0.250949 -6.4429e-05
13:86192506 G A 0.089414 1.8006e-05
13:86193093 A G 1.451650 7.8957e-06
13:86194000 A C 0.070027 2.3848e-05
13:86194437 C T 0.037274 3.7665e-05
13:86198541 T G 0.088022 2.5404e-05
13:86229790 T C 1.124345 6.0005e-06
13:86243018 T G 0.078460 -7.2673e-06
13:86255424 C T 1.596008 -1.6407e-05
13:86275259 G A 1.382028 1.2465e-05
13:86276431 C T 0.180947 3.1246e-05
13:86299800 T C 0.032448 1.7308e-05
13:86311267 G A 0.066489 4.7616e-05
13:86313363 A G 1.544920 6.2159e-06
13:86315988 A G 0.068469 -4.7583e-05
13:86316853 A G 1.241328 5.6678e-05
13:86319634 G T 0.790298 7.1902e-05
13:86320846 G T 1.375037 5.7080e-05
13:86321512 A G 1.141924 -4.1195e-05
13:86322496 G A 0.039868 8.0548e-06
13:86325220 T C 0.496438 -4.6171e-05
13:86326830 T C 0.074058 -2.2270e-05
13:86331207 G A 0.034762 1.3091e-04
13:86333194 T C 0.025836 -1.0544e-05
13:86337112 C T 1.482260 -1.0351e-05
13:86347240 T C 0.021792 6.0227e-05
13:86355052 G A 0.052857 1.2434e-05
13:86359321 G A 0.621691 -8.0129e-05
13:86360652 G A 0.042052 2.9007e-05
13:86370571 A G 0.033597 2.5138e-05
13:86371116 T C 0.033405 3.6569e-05
13:86386146 T C 1.612162 2.9247e-05
13:86392586 A G 1.587650 1.9718e-05
13:86407186 C T 0.098918 -6.3085e-05
13:86411835 A G 0.056408 -2.2540e-06
13:86420843 G T 0.022240 -7.3821e-05
13:86422397 C T 0.034009 3.8696e-05
13:86426757 T C 1.323786 4.3474e-05
13:86427468 A G 0.092075 -4.4819e-05
13:86430708 G A 0.521219 -5.4492e-05
13:86440058 T C 0.062179 5.5055e-05
13:86447277 C T 0.119619 -4.0650e-06
13:86449236 G A 0.422220 1.5282e-05
13:86472808 G A 0.046505 -1.6596e-04
13:86484499 A C 0.227917 7.1466e-05
13:86485328 G C 0.059352 -2.9344e-05
13:86494667 G T 0.572336 6.6214e-05
13:86498378 T C 0.027394 4.6558e-05
13:86505830 G A 0.462948 -5.8496e-05
13:86506174 T C 0.491180 -5.6847e-05
13:86528417 C G 0.087340 6.8619e-05
13:86529383 T G 0.058138 6.0535e-05
13:86549170 G A 0.666171 3.0992e-05
13:86595094 G A 0.031792 -6.9557e-05
13:86602284 A G 0.376287 2.9724e-06
13:86602799 A G 1.303689 1.1981e-05
13:86615386 G T 1.315263 1.0913e-05
13:86633182 G A 0.047300 6.5635e-06
13:86649417 C A 1.606894 9.3874e-05
13:86659491 A C 0.029205 -3.4643e-05
13:86662580 T C 0.183525 3.1266e-05
13:86665358 C A 0.025018 1.9475e-05
13:86667803 C T 1.082838 2.5963e-05
13:86682299 G A 0.340129 9.5110e-06
13:86684687 G A 0.054847 -2.0828e-05
13:86685608 G T 0.128584 3.5780e-05
13:86690527 T G 1.070920 4.0468e-05
13:86708432 G A 1.070813 4.1139e-05
13:86710851 T C 0.063935 -3.2600e-05
13:86711116 A G 1.444048 5.1053e-05
13:86712235 G A 0.306016 -2.5333e-06
13:86729949 G C 0.031042 8.3576e-05
13:86744346 T C 0.038043 5.5576e-05
13:86744905 A G 1.601201 8.8209e-04
13:86748652 C T 0.527711 7.0605e-05
13:86749527 C T 0.403801 2.0417e-05
13:86751250 C T 0.120664 1.2208e-04
13:86759574 C G 0.505610 2.2175e-05
13:86759833 A G 1.585407 -4.8687e-07
13:86917999 C T 1.575530 6.8625e-05
13:86922958 A G 0.380496 -1.6825e-06
13:86927664 A G 1.574414 8.4361e-05
13:86930327 G A 0.201769 4.8322e-06
13:86936642 A C 1.143790 8.8114e-06
13:86946256 A G 0.035577 -2.6893e-05
13:86946461 C G 0.114273 -1.0105e-06
13:86947212 G A 0.171499 -5.2296e-05
13:86954814 C T 0.057382 8.7359e-05
13:86957747 A C 0.219309 -1.4004e-05
13:86957928 C G 0.140288 -1.9375e-04
13:86959611 A G 0.108538 -1.6128e-05
13:86963707 G T 0.878038 -7.0946e-05
13:86983196 A G 0.067729 4.0878e-05
13:86986609 G T 0.085399 -1.7186e-05
13:86996554 T C 0.031020 -1.0890e-04
13:87004501 A G 0.110800 -8.1647e-08
13:87006958 T C 0.067560 -3.2739e-05
13:87009645 A G 0.856895 1.7700e-06
13:87010342 T C 0.143504 4.7101e-05
13:87016702 T G 0.148866 3.7555e-05
13:87018006 G A 0.037979 -4.6136e-05
13:87021504 G C 0.328834 2.4377e-06
13:87029810 A G 1.185842 6.9537e-06
13:87042229 G A 0.271997 4.0649e-05
13:87044016 C T 1.460653 1.5449e-05
13:87049285 C T 0.127850 4.1349e-05
13:87054967 A C 0.436943 -4.7195e-05
13:87056621 G A 0.063747 9.9198e-06
13:87069690 A C 0.152946 9.1134e-06
13:87070777 G A 1.630913 2.1613e-05
13:87095525 T C 0.123488 -2.9052e-05
13:87110325 T C 1.504283 -1.3497e-05
13:87114494 T C 1.846346 2.0650e-05
13:87116410 C T 0.067895 -1.6317e-05
13:87121192 A G 0.030416 7.6277e-06
13:87121664 C A 0.050413 3.2232e-05
13:87127321 T C 0.153057 -4.5528e-05
13:87127527 C A 0.641406 4.9095e-06
13:87128882 G C 0.107921 -1.7668e-04
13:87139453 T C 0.048806 1.3022e-05
13:87139872 T C 0.128003 6.6547e-05
13:87152705 A G 0.913014 -7.2947e-06
13:87154772 G A 0.116136 7.7209e-05
13:87155151 C T 0.116341 8.1734e-05
13:87162068 G A 0.047076 5.0541e-06
13:87162258 C T 0.043788 -1.6336e-05
13:87162733 A G 0.361995 1.4346e-04
13:87163121 A G 0.020789 4.6774e-05
13:87172404 C T 0.548081 -8.4311e-05
13:87173558 G A 0.912602 6.1607e-05
13:87216654 A G 0.054285 2.3014e-05
13:87230859 A G 0.160541 -3.4144e-05
13:87235802 C T 0.677612 1.6238e-05
13:87239737 G T 0.030101 -1.9581e-05
13:87242857 T C 0.277947 7.8971e-06
13:87272613 C A 0.059485 1.5186e-05
13:87273897 T C 0.203402 8.6020e-05
13:87281221 A T 0.059832 -3.5482e-05
13:87304123 G T 0.248316 2.7388e-05
13:87304611 T C 0.126997 -2.7814e-05
13:87332562 T C 1.562774 8.7766e-05
13:87333824 A C 0.027670 8.5246e-06
13:87342467 T C 0.271595 2.4688e-05
13:87353400 C T 0.098843 6.0953e-05
13:87353953 A G 0.075321 -6.8806e-05
13:87356253 A G 0.036696 2.9162e-05
13:87383067 C T 0.034311 -7.9860e-06
13:87408297 G A 0.110563 -1.2762e-04
13:87423431 C T 1.100560 -5.2374e-05
13:87442999 C T 0.491326 4.8866e-08
13:87470908 G A 0.039511 1.0230e-05
13:87484789 A C 0.060835 7.6227e-06
13:87494507 C T 0.204846 -2.2419e-06
13:87527475 A C 0.106013 -7.5154e-05
13:87532388 A G 0.507184 -2.8491e-05
13:87542518 G T 0.194774 7.7183e-05
13:87546637 A G 0.023954 1.6018e-05
13:87552644 C T 0.056285 -6.3724e-05
13:87554352 T C 0.063539 4.6821e-06
13:87561154 T C 0.021964 6.1375e-05
13:87568542 T G 0.192928 4.0178e-06
13:87575962 T C 1.840079 3.3568e-05
13:87601399 A G 0.069339 -1.7954e-05
13:87603555 A G 0.048787 7.2051e-06
13:87632775 T C 0.098168 5.7793e-05
13:87638944 T C 1.318509 2.8089e-06
13:87646407 A G 0.029455 -8.9194e-05
13:87666406 C G 0.154949 -7.0549e-05
13:87668961 C T 1.121414 -2.2636e-06
13:87673798 T C 0.042250 -1.5228e-05
13:87690507 A G 0.062267 1.0024e-06
13:87703310 G T 1.114812 -1.0126e-05
13:87705768 T C 0.196585 1.5830e-05
13:87720800 C T 0.145715 -3.5524e-05
13:87721924 T G 0.081712 -2.1743e-04
13:87736805 C G 0.116977 -3.3142e-05
13:87736974 A G 1.075649 -3.8655e-06
13:87741601 G A 0.060988 -8.5473e-05
13:87741708 G A 0.141080 -4.1098e-05
13:87759869 C T 0.044577 4.4709e-05
13:87779057 G A 0.088369 1.3376e-04
13:87782924 C T 0.249533 8.5538e-06
13:87787821 T C 0.081455 -1.4747e-05
13:87788552 T C 0.055525 -4.9541e-05
13:87790337 T G 1.944972 -1.3127e-05
13:87821341 C T 0.107133 -1.8393e-04
13:87832492 G C 0.088349 2.6032e-05
13:87834791 G A 0.108765 6.6162e-05
13:87836852 A G 1.787465 -2.9686e-05
13:87847765 T C 0.056960 -4.6238e-05
13:87848650 A G 0.065840 9.2323e-05
13:87851044 T C 0.282234 2.6973e-06
13:87852170 G A 0.034499 -1.9771e-04
13:87854478 A G 0.213687 4.0596e-05
13:87865691 A G 0.108447 2.5190e-05
13:87867196 T C 1.818153 2.5521e-07
13:87869496 A G 0.037858 2.1765e-05
13:87881002 A G 0.070663 9.3428e-06
13:87886550 G T 0.049030 -6.2066e-06
13:87918039 T C 0.220390 1.4468e-07
13:87919800 C G 0.168607 -2.6823e-05
13:87927123 A C 0.162005 -1.1618e-05
13:87946475 C T 0.370129 -9.0942e-06
13:87946606 G A 0.044327 5.4541e-05
13:87947319 A G 0.058511 7.4124e-05
13:87950318 G A 0.828287 -2.6304e-05
13:87960934 G A 0.051802 3.0512e-05
13:87961083 T C 0.079839 1.0069e-04
13:87967805 A G 1.330051 -1.7976e-05
13:87975302 G T 0.045272 -1.7683e-05
13:87995522 G A 1.140963 -2.6400e-05
13:87996848 C A 1.697106 -3.9686e-05
13:88000536 T C 0.262082 4.6601e-05
13:88000671 T G 0.023671 -1.5339e-04
13:88001994 G A 0.117934 -9.2147e-05
13:88005257 G T 0.037475 -3.5655e-05
13:88009810 A G 0.252094 2.1486e-05
13:88028375 C T 0.569425 -9.3540e-07
13:88031477 C G 0.405433 3.1324e-05
13:88032490 A G 0.033240 -7.8298e-05
13:88032785 T C 0.121790 1.3874e-04
13:88035101 C T 0.031010 7.4643e-06
13:88036213 C T 0.139450 1.2943e-05
13:88050923 A G 0.859637 -8.3186e-06
13:88051360 G A 0.122313 -3.7122e-05
13:88051460 A G 0.034950 4.1015e-05
13:88052328 G A 0.025034 -2.6653e-05
13:88057181 C T 0.076827 4.5174e-05
13:88062264 G A 0.068158 -2.9013e-05
13:88062686 C T 0.766527 -6.2341e-06
13:88069367 C A 0.032707 5.6334e-05
13:88075637 A C 0.225823 1.4601e-06
13:88085955 G A 0.486321 -1.6101e-05
13:88088999 C A 0.808053 1.3667e-05
13:88099291 A G 0.125896 -1.7640e-06
13:88116841 A G 0.047855 1.4158e-05
13:88129933 A G 0.030104 -1.0521e-05
13:88131409 T C 0.132417 9.3405e-06
13:88132989 A G 0.110025 -1.7843e-05
13:88150833 A G 0.044162 -6.5972e-06
13:88154135 A G 0.771934 1.2113e-05
13:88154213 G A 0.056771 8.5764e-05
13:88155708 A G 0.067982 -3.0068e-05
13:88156656 C A 0.065662 -1.6175e-06
13:88168743 G A 0.170876 -2.0923e-05
13:88169764 C T 1.213697 7.6821e-05
13:88177542 C T 0.053039 4.6765e-05
13:88187047 T C 0.039520 -3.9336e-06
13:88189223 T C 1.494231 9.1266e-05
13:88189514 C G 0.047716 2.0751e-05
13:88192780 A G 0.033438 -7.1154e-05
13:88227070 C A 0.083542 -4.0807e-05
13:88236703 G A 0.241004 8.5653e-05
13:88253065 T C 0.037430 -5.3587e-06
13:88253078 A G 0.044314 -2.7627e-05
13:88255507 A G 0.028777 1.0521e-04
13:88260530 C T 0.183028 1.7111e-05
13:88271296 C T 1.801720 3.2971e-05
13:88274859 C T 0.709093 4.7429e-05
13:88280942 G T 0.703582 9.7923e-07
13:88282382 G A 1.093588 -2.2922e-05
13:88288971 C T 0.050932 -1.1342e-05
13:88296770 A C 0.089015 4.1868e-05
13:88298179 G T 0.036625 -2.5998e-05
13:88302026 C T 0.096052 -1.2867e-05
13:88302375 C A 0.023535 -3.3996e-05
13:88306563 A G 0.348584 -1.3262e-06
13:88312422 T C 0.041659 6.4759e-05
13:88313564 C T 0.312637 -3.9847e-05
13:88319642 T G 0.107369 4.4698e-05
13:88325723 A G 0.253646 8.7138e-05
13:88326177 C A 0.386498 1.6471e-05
13:88329746 T C 0.025223 -2.5536e-05
13:88338399 C T 0.184677 -2.5448e-05
13:88356240 T C 0.045080 6.5441e-06
13:88359438 A G 0.041497 1.5939e-05
13:88362635 G A 0.551272 -6.1075e-07
13:88375080 G A 0.031698 -3.0927e-05
13:88387714 G A 0.031172 3.0098e-06
13:88392780 A G 0.133141 1.9864e-06
13:88403104 C T 0.376085 -2.8565e-05
13:88418463 C T 0.064068 1.6009e-05
13:88419191 C T 0.265840 -1.7691e-05
13:88435735 T C 1.014051 -9.5506e-06
13:88448483 T G 0.281446 5.9793e-06
13:88459033 G A 0.064126 3.0772e-06
13:88460048 A G 0.116467 -3.9469e-05
13:88463814 C T 0.028264 3.7477e-06
13:88471624 C T 0.046119 -1.2529e-05
13:88473933 C T 0.107295 -5.7440e-05
13:88495319 T C 0.033295 -7.4994e-05
13:88496806 G A 1.324358 -6.0693e-05
13:88508812 G C 0.684253 -1.0321e-05
13:88508926 C G 0.072617 8.1582e-06
13:88512596 C T 0.133962 -8.6193e-05
13:88514961 C T 0.033168 -6.1545e-06
13:88526228 T C 0.118554 3.4746e-06
13:88530103 G A 0.073685 9.3112e-05
13:88532287 C T 1.191538 4.9002e-05
13:88538437 T C 0.036018 -3.4156e-05
13:88539103 T C 0.144559 2.2530e-05
13:88542455 G A 0.772083 8.5682e-05
13:88545378 A G 0.073380 -8.9364e-06
13:88548486 C A 0.050088 6.3734e-05
13:88571287 T G 0.059199 1.2925e-04
13:88578671 T G 0.239176 -4.0798e-05
13:88583668 C A 0.037988 6.0514e-05
13:88584718 A G 0.043571 -6.5643e-06
13:88598502 T C 0.067060 -8.9314e-06
13:88607896 C A 1.051916 7.4555e-06
13:88608711 G T 0.364160 1.2829e-05
13:88614555 G A 0.172619 5.3302e-05
13:88617624 C T 0.047482 -4.5096e-05
13:88619107 C T 0.050254 -2.0005e-05
13:88627047 G A 0.094033 3.6850e-05
13:88630963 A G 0.030491 1.4638e-05
13:88635116 T C 0.056301 2.9670e-05
13:88651821 C T 0.039056 -3.3891e-06
13:88657962 T G 0.391938 -1.4415e-05
13:88658524 T G 0.166208 1.6532e-04
13:88665576 A G 0.719356 4.4320e-05
13:88682231 T A 0.135335 -2.4090e-05
13:88689578 G A 0.149775 -5.3088e-05
13:88703738 C T 0.619293 1.6460e-05
13:88705783 C T 0.036106 1.0239e-05
13:88716081 C T 1.647758 -5.7687e-05
13:88719106 G A 0.052390 3.0008e-05
13:88738398 A G 0.156890 -1.7631e-05
13:88743178 C T 0.056262 2.7807e-05
13:88752357 G A 1.192551 -1.0196e-04
13:88754606 C T 0.075545 2.3826e-05
13:88755335 G A 1.643178 -8.9132e-05
13:88758802 G A 0.049566 -7.1160e-05
13:88762346 T C 1.643678 -9.9029e-05
13:88764864 G A 0.969539 -1.0188e-04
13:88776412 C A 0.060809 -4.7011e-05
13:88778750 T C 0.046966 7.1680e-06
13:88778909 C T 1.314195 -1.6009e-05
13:88804310 A C 0.047180 -2.9569e-05
13:88830313 T C 0.019935 -5.1787e-05
13:88831699 C T 0.021094 3.6886e-06
13:88833177 C T 0.248816 1.3109e-04
13:88861177 A G 0.067129 -9.0455e-06
13:88862399 A C 1.501835 -4.3049e-07
13:88868407 T C 0.029254 -1.6558e-05
13:88869949 A G 0.072403 1.1989e-05
13:88870398 C T 1.253944 -4.9818e-05
13:88879532 A G 0.240413 1.2032e-04
13:88879752 A G 0.220643 -2.1339e-05
13:88883500 C T 0.176452 -2.0344e-05
13:88892802 G A 0.561629 -7.4040e-05
13:88913018 T C 0.693685 -1.1384e-06
13:88925689 C T 0.053863 2.2420e-05
13:88933081 C G 0.066619 4.4271e-05
13:88941500 T C 1.822594 1.2513e-05
13:88948150 G A 0.979828 6.6039e-05
13:88950230 T G 0.085126 8.0589e-05
13:88963676 A G 1.369490 -1.8641e-05
13:88970555 A G 0.081975 8.3510e-05
13:88977994 T C 0.047080 2.9129e-05
13:88986923 T G 0.667603 1.3098e-05
13:88988346 C G 0.033808 4.5743e-04
13:88991715 T C 0.031406 -6.7752e-05
13:88993582 C T 0.282692 -4.3427e-05
13:89000867 A G 0.710287 2.2107e-06
13:89021170 T C 0.072445 -1.4826e-05
13:89033308 T C 0.344358 4.8168e-06
13:89037467 A G 0.601723 6.9347e-05
13:89040847 G A 0.124303 -3.4822e-05
13:89042457 C G 0.116954 5.0874e-05
13:89043570 A G 0.066379 3.7079e-06
13:89047044 G T 1.971431 1.9515e-05
13:89050911 G A 0.578477 -6.1562e-07
13:89059916 A G 0.375809 -5.7287e-05
13:89060738 A G 0.345738 4.3951e-05
13:89061901 C T 1.360009 -1.8588e-05
13:89070001 T C 0.735578 -9.2970e-05
13:89070187 A G 0.624405 5.9899e-05
13:89106642 A G 0.200568 1.0818e-05
13:89128017 G T 0.043292 6.4528e-05
13:89132375 C A 0.091056 -1.7031e-05
13:89133692 C T 0.055957 3.0655e-05
13:89137299 G A 0.202113 -9.8469e-05
13:89141049 T G 0.905123 -4.8964e-05
13:89156307 A G 0.142213 -3.7803e-05
13:89165025 C A 0.058651 -9.5396e-05
13:89174307 G T 0.132511 -1.0793e-05
13:89176542 T C 0.041367 6.4064e-05
13:89176924 C T 1.410205 -4.5971e-05
13:89195892 G A 0.612116 9.9277e-05
13:89195944 G A 0.250838 2.7915e-05
13:89200000 C T 0.021711 -3.1446e-05
13:89205025 G T 1.156364 -1.0346e-04
13:89212569 C T 1.769305 -1.6334e-06
13:89212759 G A 0.363946 6.5028e-05
13:89221776 T C 0.251078 7.4943e-05
13:89233388 G T 0.120385 -3.8457e-05
13:89234485 G A 1.216667 -3.0253e-05
13:89238081 G T 0.121683 -1.5277e-05
13:89245401 C T 0.469625 -7.8012e-05
13:89257839 T G 0.683815 -3.0224e-06
13:89258980 C A 1.609536 -9.2413e-07
13:89263538 G A 1.631471 2.8142e-05
13:89271017 A G 0.035466 1.7245e-05
13:89274656 C T 0.037424 7.9353e-05
13:89280411 T C 0.022928 -1.5623e-05
13:89281064 A G 0.054636 6.2074e-05
13:89290933 A G 0.131631 -2.1258e-06
13:89291046 A G 1.780237 -1.3116e-05
13:89296862 C G 0.054834 3.9401e-06
13:89301717 G A 0.263724 5.4553e-05
13:89312186 C T 0.194820 -5.5381e-05
13:89316029 T C 0.049783 4.3146e-05
13:89316111 C A 1.517376 5.5221e-06
13:89325255 C T 0.315377 -4.7942e-05
13:89343815 G T 1.516893 5.9653e-06
13:89362463 C T 0.134413 -6.7530e-05
13:89362780 T C 0.748156 -5.4081e-05
13:89376042 G A 0.031941 -3.6531e-05
13:89384733 G T 0.028034 -9.5993e-05
13:89399386 T C 0.031162 1.7276e-06
13:89400784 A G 0.028397 3.5853e-05
13:89404414 G T 0.061186 2.0816e-04
13:89404821 C A 0.122170 -1.4682e-05
13:89409024 G A 0.029919 8.6329e-06
13:89451020 G A 0.047534 -8.6084e-06
13:89457989 T C 0.025729 2.8420e-05
13:89458123 G T 0.270118 -3.7952e-05
13:89478350 A C 0.359723 -2.0703e-05
13:89508355 T C 1.273705 1.9674e-05
13:89516869 A G 0.027579 7.9026e-06
13:89517727 T C 0.065993 1.6951e-05
13:89519037 C A 0.062724 -2.9798e-05
13:89539529 A G 0.039267 -1.4422e-05
13:89583757 T C 0.039627 2.7652e-07
13:89614962 A C 0.190036 6.0889e-05
13:89635132 G A 1.522121 3.8153e-05
13:89636306 A C 0.097710 3.9441e-05
13:89643276 T C 0.136588 4.0643e-05
13:89649708 A G 0.101089 -4.7256e-06
13:89650647 T C 1.599994 5.5802e-05
13:89668369 C T 1.968685 2.3345e-06
13:89669933 T C 0.058157 -4.5571e-05
13:89683223 A G 0.050773 4.6898e-05
13:89692431 T G 0.247115 5.0697e-05
13:89694400 T C 1.075941 -6.7732e-06
13:89697540 C T 1.975355 -2.5129e-06
13:89706808 T C 0.036641 -2.7679e-06
13:89708596 T C 0.029163 3.0666e-05
13:89737601 G A 0.050663 -4.5910e-05
13:89770657 G T 1.521631 4.8855e-05
13:89778156 A G 0.026764 2.4654e-05
13:89782265 C T 0.051030 4.6567e-05
13:89788636 T C 0.071335 8.1861e-05
13:89812135 A G 0.030841 4.3592e-06
13:89814632 G A 0.381480 -1.0322e-05
13:89818209 G A 1.617316 6.4415e-05
13:89823343 C T 1.978250 3.0131e-05
13:89824817 G A 0.066914 -4.5667e-05
13:89846656 C T 0.282656 2.7598e-05
13:89861990 C A 0.201970 4.2573e-06
13:89877058 A G 0.059465 -2.4916e-06
13:89878517 G C 1.618322 5.5002e-05
13:89882449 A G 0.088719 -1.9581e-05
13:89885968 G A 0.073487 2.4727e-05
13:89893860 G T 0.066830 -1.0100e-04
13:89912403 T C 0.083701 -3.7044e-05
13:89919640 A C 0.072643 3.9191e-05
13:89923079 A G 1.551551 8.1813e-05
13:89934803 T C 0.188075 4.1091e-05
13:89951445 A G 1.924799 5.2526e-05
13:89954464 C T 0.038274 6.4891e-06
13:89956345 A G 0.308798 -5.5215e-05
13:89965050 A G 0.062818 9.0602e-06
13:89968506 C T 0.028647 -2.6471e-05
13:89974497 C T 1.924286 7.1144e-05
13:89977527 C T 0.168730 3.4953e-05
13:89978700 A G 0.276600 -1.1725e-05
13:89979784 G A 1.924264 6.5048e-05
13:89986938 A G 0.027469 -2.1266e-05
13:90003123 C T 0.263211 9.3250e-06
13:90005743 G A 0.090164 -2.1136e-05
13:90007611 C T 0.051474 6.6582e-06
13:90010395 G A 0.338960 5.1989e-05
13:90012669 A G 0.621428 -4.3256e-06
13:90015602 T G 0.078937 -9.8917e-05
13:90019143 A G 0.048264 5.3592e-06
13:90019243 G T 0.030202 -8.0975e-05
13:90033065 A G 0.055691 2.6569e-04
13:90039020 T C 0.073159 -2.1191e-06
13:90039301 G A 0.276045 2.3132e-05
13:90045486 A G 0.211256 -8.8970e-06
13:90047965 T C 0.066681 -7.4635e-05
13:90067264 T G 0.084922 2.6152e-05
13:90070095 A C 0.962732 -2.5664e-05
13:90072819 T C 0.064344 1.3384e-05
13:90077899 C T 0.313657 4.3985e-05
13:90084297 A G 0.075444 3.3638e-05
13:90089658 A C 0.363781 4.6546e-05
13:90094112 C T 0.073993 1.0342e-06
13:90097749 C T 0.037560 -3.0843e-05
13:90097977 A G 0.103416 6.4318e-06
13:90100462 G A 1.336276 -4.0854e-05
13:90102871 G A 0.033538 -6.5280e-05
13:90105115 T C 0.116708 -2.9550e-05
13:90112915 T C 0.077272 7.7937e-06
13:90118020 G A 0.215382 5.6182e-05
13:90131438 T G 0.764920 -3.7439e-07
13:90139343 T C 1.233811 9.7721e-07
13:90168213 G A 0.237771 -2.9306e-05
13:90176643 A G 0.380915 3.4527e-06
13:90177954 A G 0.072030 3.2782e-05
13:90183032 C A 0.020922 -4.2334e-05
13:90187905 C T 0.105143 -1.5767e-05
13:90189515 T C 0.629588 8.5988e-06
13:90197115 A G 0.410455 -6.5357e-05
13:90197967 A G 0.103169 -4.7701e-05
13:90200215 A G 0.079255 1.1604e-05
13:90209393 A C 0.767276 1.9323e-06
13:90210216 G C 1.108483 -1.1837e-05
13:90216019 A G 0.024593 9.9345e-06
13:90223042 A G 0.029205 9.9842e-06
13:90225132 G T 0.278064 -6.4259e-05
13:90228745 C T 0.068466 -9.6513e-05
13:90233357 A G 0.039358 -2.7273e-05
13:90237602 A G 0.320236 1.4030e-05
13:90242742 A G 0.066927 -7.8107e-05
13:90260837 T G 0.318963 1.7916e-05
13:90268107 G A 0.064857 3.6526e-05
13:90277208 A C 0.100125 -1.4436e-05
13:90278011 C T 0.050069 -1.3835e-05
13:90279055 A G 0.024947 -8.8569e-05
13:90288087 A G 0.035888 -2.3416e-05
13:90297792 C T 0.038092 1.6135e-05
13:90306511 A G 0.325468 3.1185e-05
13:90306719 C A 0.334877 -2.9690e-05
13:90309764 T C 0.194099 3.0450e-06
13:90310298 A G 0.049842 -4.4563e-05
13:90313767 A G 0.070001 -7.5302e-05
13:90314520 T G 0.038952 2.8002e-05
13:90319187 C G 0.310206 -8.3335e-06
13:90328457 T C 0.413301 1.9416e-05
13:90340757 T C 0.075954 1.5545e-05
13:90358273 C A 0.096058 -8.1031e-06
13:90358342 T C 1.340801 -3.9900e-06
13:90359714 C A 0.021373 2.1420e-06
13:90372719 C T 0.760645 1.9093e-05
13:90386022 C T 0.026125 -5.9242e-05
13:90390625 G A 0.109927 -5.1809e-05
13:90397398 A C 0.029777 4.4084e-05
13:90398433 C A 0.035366 -4.0853e-05
13:90399577 C A 0.032402 -2.2515e-05
13:90400539 T C 0.061523 3.8404e-05
13:90407539 T C 0.032815 1.1627e-05
13:90423169 T C 0.880939 7.5944e-05
13:90427950 A G 0.130638 5.7938e-05
13:90431837 T C 0.337906 2.8957e-05
13:90435022 A G 0.954082 -4.1376e-05
13:90443282 T C 0.554186 -3.3015e-05
13:90444134 G A 0.056048 -4.1248e-05
13:90444298 T G 0.135263 -8.8419e-05
13:90444511 A G 0.101287 -1.4674e-05
13:90448384 A G 0.314922 2.1245e-05
13:90460716 C T 0.922141 -2.0408e-05
13:90474147 C T 0.858070 -7.1275e-06
13:90475036 A G 0.828871 -4.0188e-05
13:90482203 T C 0.041150 9.7976e-06
13:90486792 A G 0.094185 -4.0034e-05
13:90488737 A C 0.036229 -1.4987e-05
13:90500689 C T 0.062507 2.0433e-04
13:90504637 T C 0.578958 4.7890e-05
13:90507688 G A 1.774852 -3.8233e-05
13:90508489 A G 0.112264 8.4795e-06
13:90510923 A G 0.651004 -1.7862e-04
13:90516217 A G 0.217008 -6.5075e-05
13:90517628 G A 0.360889 1.5116e-04
13:90519678 T C 0.120135 -5.5823e-05
13:90520136 A G 0.464883 1.2397e-04
13:90520396 G A 0.041130 9.9357e-05
13:90521636 C A 0.501342 5.8384e-05
13:90529803 G A 0.079232 3.6824e-05
13:90552861 G A 0.060128 1.9935e-05
13:90554043 T G 0.038368 5.4261e-05
13:90557832 C T 0.593823 3.7881e-05
13:90565333 G A 0.067405 7.7163e-05
13:90575645 G A 0.813590 -1.6512e-04
13:90577991 G A 0.085782 2.3012e-05
13:90579725 C T 0.081335 -1.3816e-04
13:90591047 G A 0.124205 -6.0559e-05
13:90592760 G A 0.041062 7.3566e-06
13:90600239 T C 0.026515 3.2816e-05
13:90619999 C T 0.315133 3.6646e-05
13:90622455 G C 0.906386 -1.4432e-05
13:90626006 G A 0.057460 3.4528e-05
13:90631588 A C 0.445359 -6.7332e-05
13:90635248 G T 0.120005 1.7981e-05
13:90638497 T C 0.030672 1.4729e-05
13:90640801 A G 0.582317 5.1855e-07
13:90643757 G T 0.732933 3.6496e-05
13:90645657 T C 0.062740 7.8740e-05
13:90650308 C T 1.801584 -1.4293e-05
13:90656643 A C 0.112602 -4.8617e-05
13:90660127 G A 0.081202 1.5724e-04
13:90662713 C T 0.190461 5.9501e-06
13:90681351 G A 0.095045 1.6360e-05
13:90683530 T C 0.683072 -9.3090e-06
13:90696508 T C 0.037277 7.8114e-06
13:90707966 A G 0.261280 1.2051e-04
13:90712215 C T 0.029903 6.3096e-06
13:90712429 G A 0.147373 7.8493e-05
13:90717865 T C 1.135027 1.6514e-04
13:90737497 A G 0.248277 1.9176e-05
13:90737689 T G 0.023262 5.9128e-06
13:90739532 C A 0.069229 7.9883e-05
13:90741683 T C 0.173145 -1.4534e-06
13:90748771 T C 0.116224 2.3063e-05
13:90753329 T C 1.402347 2.2923e-04
13:90761259 A G 1.629579 1.8327e-05
13:90772952 A G 0.068687 8.2153e-05
13:90779555 A G 0.339457 3.5004e-04
13:90802241 A G 0.037352 5.8699e-06
13:90805129 G T 0.842159 -4.6749e-05
13:90805594 A G 0.031231 -1.5690e-06
13:90810261 C G 0.141979 3.1324e-05
13:90810266 A G 1.336740 -1.0175e-04
13:90819182 T G 0.237563 1.2974e-05
13:90819918 G A 0.059644 1.3414e-04
13:90820845 A G 0.032237 1.8328e-05
13:90823449 C T 1.049430 6.0092e-06
13:90828524 G A 0.103293 3.0786e-05
13:90834382 G A 0.096486 3.4479e-06
13:90844869 T A 0.140174 -1.8022e-05
13:90854095 A G 0.049537 -8.7893e-06
13:90854754 T C 0.680410 -3.2194e-05
13:90856891 C T 1.368886 3.7194e-05
13:90859006 A G 0.095221 -7.9486e-05
13:90861688 G A 0.973236 -2.7131e-05
13:90865546 A G 0.119953 4.3843e-05
13:90869494 C A 0.071598 -1.0407e-04
13:90871225 T C 0.378964 1.1704e-04
13:90879847 A C 0.036262 1.3389e-05
13:90885583 C T 1.250322 -2.0658e-07
13:90886509 G A 0.049741 4.4199e-05
13:90887932 C T 0.275340 1.0636e-04
13:90889045 G T 0.102300 3.2840e-05
13:90891088 A G 0.038985 -5.6000e-05
13:90891786 A G 1.046560 1.5924e-05
13:90892743 A G 1.512517 7.3123e-05
13:90895084 A G 0.089953 7.4189e-05
13:90897569 T G 0.128272 -2.4680e-06
13:90900787 C T 0.117584 3.5734e-05
13:90905061 C G 0.220981 -5.0232e-05
13:90906742 T C 0.122329 -1.7545e-05
13:90908066 T A 0.130009 7.9384e-05
13:90911931 A G 0.033149 2.1844e-05
13:90913190 G A 0.025232 6.4592e-05
13:90916219 A C 0.063675 3.2701e-06
13:90916444 T G 0.418971 -1.9410e-05
13:90917800 C T 1.335127 1.2770e-05
13:90922460 T C 0.022039 4.1065e-05
13:90923349 A G 0.387046 -4.2106e-06
13:90928965 A G 0.699372 7.1261e-06
13:90929070 C T 0.043448 -1.1875e-04
13:90930011 T C 0.102108 2.3789e-05
13:90945696 C T 0.168471 6.0010e-06
13:90950127 A G 0.075357 -2.0639e-05
13:90956235 C T 0.030880 -3.2639e-05
13:90961238 A G 1.363099 2.9563e-05
13:90961734 C T 0.064175 -9.6256e-05
13:90964689 T C 0.051218 1.4461e-05
13:90968294 A C 0.106204 4.4126e-05
13:90977054 C T 0.077307 -2.4295e-05
13:90979783 A G 0.048251 -7.5425e-05
13:90987199 C T 0.052646 9.5177e-05
13:90995618 T C 0.203074 3.5589e-05
13:91002665 C T 0.393866 -6.5811e-06
13:91005565 G A 0.056622 -9.1757e-05
13:91012391 T C 0.032422 -1.8331e-05
13:91016363 A G 0.180331 1.9620e-05
13:91017704 C T 0.060715 -2.9814e-05
13:91019132 C T 0.036232 -2.8114e-05
13:91021195 T C 0.164290 -1.0950e-04
13:91022745 G A 0.030964 -1.9274e-05
13:91023769 A G 0.043444 5.6872e-05
13:91029702 T C 0.640556 5.6572e-05
13:91054327 C G 0.094406 8.0874e-06
13:91054467 C T 0.178176 -1.1351e-05
13:91054923 T C 0.155420 -1.6627e-04
13:91056380 T C 0.021490 5.6828e-05
13:91058602 T C 0.269498 3.2324e-05
13:91059010 A G 0.135672 4.6658e-05
13:91061521 C T 0.102527 2.1879e-05
13:91063279 A G 0.043983 3.1484e-05
13:91068843 A G 0.066944 -1.3958e-05
13:91069886 A G 0.897678 -6.0247e-07
13:91070322 A G 0.207829 1.9740e-05
13:91076853 A G 0.042607 1.0143e-06
13:91086407 G A 0.170344 7.5507e-07
13:91086568 T C 0.109382 -6.6327e-05
13:91090534 A G 0.959071 3.8021e-05
13:91100237 A G 0.029075 2.5575e-05
13:91113541 G A 1.231604 2.1217e-05
13:91126869 T C 0.035590 2.6354e-05
13:91139074 T C 0.043701 6.5358e-05
13:91144349 A G 0.189951 8.1670e-06
13:91146338 G A 0.054165 5.6703e-06
13:91155906 C A 0.102072 1.1500e-05
13:91157427 C T 0.910547 1.3865e-05
13:91169098 A G 0.095363 -3.6769e-05
13:91169601 C T 1.241711 3.3837e-05
13:91170959 G T 0.095581 -2.6297e-05
13:91172704 A G 0.063328 1.4230e-05
13:91183468 G T 0.335010 1.2702e-05
13:91201541 A G 0.083280 5.1572e-05
13:91203822 C T 0.083432 -2.8645e-05
13:91210952 A G 1.426086 -5.1802e-06
13:91218889 G A 0.608579 -1.9658e-05
13:91224068 A G 1.261991 3.0777e-06
13:91230051 C G 0.578984 1.2644e-05
13:91232507 T C 0.082156 2.4820e-05
13:91244036 G C 0.088878 -1.1390e-05
13:91251679 G A 0.743842 -4.8655e-06
13:91252136 A G 0.060832 -3.4791e-04
13:91264454 A G 0.106584 -7.7316e-05
13:91268443 A C 0.805764 -4.1748e-05
13:91281912 C A 0.187416 -9.7169e-04
13:91281924 A G 1.437414 -8.5124e-05
13:91290838 C A 0.090313 7.1685e-06
13:91292237 G T 0.024626 1.6197e-06
13:91296513 C T 0.740820 -5.2734e-05
13:91314988 T C 0.204914 -6.7707e-06
13:91315995 G A 1.159931 3.2935e-05
13:91328156 T C 0.190925 9.2532e-06
13:91342587 T C 0.408994 -3.6845e-05
13:91344001 G A 0.025593 5.5979e-05
13:91349600 A G 1.137331 4.2276e-05
13:91351443 T C 0.090462 -7.0697e-05
13:91352952 A G 0.045437 3.9757e-05
13:91361337 A G 0.369019 2.8020e-05
13:91363516 G A 0.028615 -1.4283e-05
13:91366120 C T 0.446950 -5.0220e-05
13:91368046 G A 0.994047 -8.5885e-06
13:91368924 A G 0.056778 2.8214e-05
13:91371969 C A 0.244395 -1.4138e-05
13:91396565 G A 0.613713 2.0552e-05
13:91398578 C T 0.336023 9.8492e-05
13:91403598 T C 0.114293 -2.9622e-05
13:91410318 T C 0.042415 2.2571e-05
13:91410478 C A 0.056671 5.0858e-06
13:91413758 C T 0.373365 1.2283e-05
13:91414811 G A 1.525594 1.1190e-05
13:91420787 C A 0.401175 2.2950e-05
13:91424832 A G 0.507444 1.5066e-05
13:91425472 A G 0.055937 4.4283e-05
13:91427218 T G 1.445635 6.0699e-05
13:91428158 T C 0.035002 -3.8602e-06
13:91434495 G A 0.031429 1.8908e-05
13:91438108 A C 0.185271 1.3033e-06
13:91448718 T G 0.375667 7.5440e-06
13:91452645 T C 1.177267 2.7970e-05
13:91455459 T C 0.026761 -3.4968e-05
13:91458556 A G 0.219968 -5.8737e-05
13:91465429 G T 0.042935 5.4984e-05
13:91471854 C T 0.063279 1.8234e-05
13:91476531 C T 0.607647 -1.0744e-05
13:91478615 T C 0.079589 -5.6553e-05
13:91490024 G C 0.032308 3.0875e-05
13:91499984 G A 0.190457 3.7867e-05
13:91506625 G A 0.611451 4.0827e-06
13:91512513 A C 0.200019 2.6250e-05
13:91515522 C T 0.073318 9.0477e-06
13:91522555 A G 1.952739 4.7194e-05
13:91522652 T C 0.039786 2.5817e-05
13:91529383 A G 0.083796 5.4876e-05
13:91534612 A G 0.034979 8.4945e-06
13:91539547 A G 0.072358 -6.0688e-05
13:91542597 T C 0.639017 -3.0453e-06
13:91543540 G T 0.056943 3.0822e-05
13:91551236 G A 0.101342 4.9465e-05
13:91556238 A G 0.114835 -3.2720e-05
13:91588376 C A 1.273617 -3.1553e-05
13:91594220 A G 0.634538 -1.9183e-06
13:91622615 A G 1.169938 -1.1755e-05
13:91636668 T C 0.021695 1.0494e-05
13:91637240 A G 0.069634 2.3334e-05
13:91642587 A C 0.546179 -1.2527e-05
13:91651627 G A 0.201295 -1.4414e-05
13:91655782 T C 0.937464 -1.6348e-05
13:91660840 G A 0.123838 6.7464e-05
13:91665304 A G 0.071397 7.1186e-05
13:91689169 T C 0.182778 -9.1700e-06
13:91697665 C A 0.341060 -2.0284e-04
13:91698175 G A 0.052120 -1.5093e-06
13:91716268 A G 0.061575 6.8372e-05
13:91725272 C A 0.999731 -9.6029e-05
13:91741053 G T 0.462127 3.5460e-06
13:91741681 G A 0.020406 -1.2766e-04
13:91742139 C A 0.039517 -4.5012e-06
13:91746194 G A 0.151771 -3.7274e-05
13:91747400 T C 0.061221 9.8109e-05
13:91749622 T C 0.080793 -9.8919e-06
13:91749956 T C 0.338675 -4.4578e-05
13:91753383 A G 0.781532 4.6492e-05
13:91763380 A G 1.007092 9.0695e-05
13:91763663 G C 0.298262 -5.7407e-05
13:91766903 C T 0.112222 3.5222e-05
13:91769439 A G 0.401711 -6.5734e-06
13:91776354 C T 0.082702 -1.6517e-05
13:91789051 G A 0.167796 3.2103e-05
13:91789491 G A 0.032656 -2.5134e-05
13:91789930 T C 0.056671 1.1677e-05
13:91791388 T A 0.603778 2.8856e-05
13:91795581 G A 0.105461 -2.1447e-05
13:91796824 T C 0.061666 4.5571e-05
13:91802026 T C 0.411516 1.2287e-06
13:91803836 G C 0.043688 -4.6939e-05
13:91806195 G A 0.062708 5.7632e-05
13:91820605 T G 0.055992 -6.5332e-05
13:91827070 G C 0.069206 -7.3906e-05
13:91828928 C G 0.048482 -2.1675e-05
13:91833423 C T 1.436281 4.6788e-05
13:91833852 T C 0.211630 -3.0097e-05
13:91835051 A C 0.362778 1.3442e-05
13:91839578 G A 0.094701 9.6956e-06
13:91841209 G A 0.028598 2.8963e-05
13:91850513 G A 0.051422 -4.4609e-06
13:91859820 C T 0.260546 -5.2236e-05
13:91862011 C T 0.065619 7.2809e-05
13:91874774 C A 0.258109 -5.5204e-05
13:91875383 G A 1.058602 2.6682e-05
13:91880082 G A 0.030951 -8.5690e-06
13:91881887 T C 0.055801 -8.5751e-05
13:91889993 T G 0.080151 2.8048e-05
13:91892208 T G 0.031760 4.4498e-05
13:91893165 A G 0.149146 2.8726e-05
13:91901014 A C 0.190626 2.2336e-05
13:91911260 T A 0.278898 1.5762e-05
13:91933782 T C 0.285392 -3.5263e-05
13:91936317 C T 0.052016 -1.8824e-05
13:91938029 A G 0.038290 9.3838e-05
13:91939216 T C 0.318207 -4.6072e-05
13:91953133 G A 0.039446 4.1381e-05
13:91955192 A G 0.518545 -3.5144e-06
13:91957530 C T 0.909943 1.5896e-05
13:91966021 A G 0.042863 -3.3999e-05
13:91969534 T C 0.078450 -5.3066e-05
13:91971967 T A 0.220101 -1.1171e-05
13:91974358 C T 0.126023 -1.3635e-05
13:91974740 T C 0.710482 4.4112e-06
13:91978989 C T 0.042704 -2.7740e-05
13:91981823 A G 0.048771 1.6751e-05
13:91991026 A G 0.495010 -1.0539e-05
13:91992157 T C 0.110985 9.6984e-06
13:92014568 C T 0.060124 1.3309e-04
13:92015977 A G 1.206180 -2.4475e-05
13:92024509 T G 0.046194 -3.3788e-05
13:92024574 G A 1.262312 -2.4860e-05
13:92035044 G A 0.072059 -2.0162e-05
13:92035073 G A 1.313614 -2.1328e-06
13:92038976 T C 0.058667 -8.2164e-05
13:92040080 A G 0.074055 -2.1524e-05
13:92064644 G A 0.155751 9.9644e-06
13:92065044 A C 0.706013 -1.2892e-05
13:92066044 T C 0.190993 4.5334e-05
13:92067935 C G 1.110210 2.3988e-05
13:92071972 T C 1.222603 2.6467e-05
13:92072110 A G 0.665863 3.1940e-05
13:92084105 A G 1.090475 1.7361e-05
13:92092090 A G 0.100871 5.2119e-05
13:92092200 T G 0.072293 4.7125e-05
13:92095067 C T 0.054983 -1.7722e-06
13:92103709 T G 0.092994 7.9069e-06
13:92106136 A T 0.025135 -1.2536e-04
13:92109382 T C 0.082036 2.0124e-05
13:92109908 A G 0.064233 4.3432e-05
13:92110462 C G 0.184375 1.2554e-04
13:92115782 G A 1.704490 -3.0884e-05
13:92118473 G A 0.320252 -4.4987e-05
13:92122539 G A 0.780068 4.1458e-06
13:92128845 C T 0.297710 -1.1843e-05
13:92135345 A G 0.339681 4.0648e-05
13:92135437 A G 0.150282 -4.7735e-05
13:92140557 T C 0.607806 -2.2103e-05
13:92142102 G A 0.048556 2.1632e-05
13:92143105 T G 1.199448 -1.9091e-05
13:92145186 T C 0.041007 1.0007e-05
13:92149288 A G 0.783774 -9.6660e-06
13:92149642 C T 0.060095 6.6036e-05
13:92149706 C G 0.088229 2.9945e-05
13:92150357 T C 0.051955 2.8920e-05
13:92150929 A G 1.307908 -3.6836e-05
13:92156885 T A 0.060364 6.2121e-05
13:92156920 G A 0.385664 3.7944e-05
13:92175270 A C 0.056259 -1.9925e-04
13:92183836 A G 0.079586 2.7211e-04
13:92191385 T C 0.079112 -1.9750e-04
13:92193109 T C 0.037722 -1.7222e-05
13:92203813 A G 0.139587 2.2939e-05
13:92206921 G A 0.057615 -9.3690e-05
13:92210993 G T 0.400945 1.6377e-05
13:92211094 C A 1.895217 -2.2840e-05
13:92217719 C T 0.716750 2.5305e-05
13:92232778 C T 0.174615 6.7976e-07
13:92249817 A C 1.927724 -3.1499e-05
13:92250299 G A 0.373726 3.4010e-05
13:92255853 G A 1.289505 -2.9439e-05
13:92261830 A G 1.604466 1.7792e-05
13:92267431 T C 0.710320 4.9821e-05
13:92273508 A G 0.081988 2.0034e-04
13:92275066 G A 0.278596 -2.4167e-05
13:92278702 T G 0.321583 4.4695e-05
13:92282490 G T 0.089735 -6.7901e-05
13:92283024 G A 0.209328 6.3764e-05
13:92290179 A G 1.224009 3.0121e-05
13:92291620 C G 0.033412 3.2618e-05
13:92305278 A C 0.252578 -4.8673e-05
13:92313613 T C 0.031753 3.6193e-05
13:92326195 C T 0.210072 1.0841e-05
13:92326380 A G 0.064584 1.8938e-06
13:92329838 G A 0.029653 4.1043e-05
13:92345579 T C 0.209637 -1.8702e-05
13:92347396 G T 0.042945 -9.2246e-05
13:92347612 A C 0.095669 1.7092e-05
13:92353019 T C 0.051173 -3.8094e-05
13:92361704 A G 0.121368 -6.6284e-05
13:92363151 G A 0.049634 5.0609e-05
13:92366668 A G 0.042786 -4.4430e-05
13:92371706 C T 0.387705 4.6957e-05
13:92374033 T A 0.170882 1.0601e-05
13:92375451 T C 1.948175 -6.9135e-06
13:92376677 G A 0.028803 -7.1122e-05
13:92378409 C T 0.305179 2.8576e-06
13:92378557 C A 0.108249 -1.3434e-05
13:92379585 T C 0.740216 1.9321e-05
13:92382387 C T 0.153592 3.0153e-05
13:92382412 A C 0.115812 4.0567e-05
13:92397447 T C 1.493082 -1.3871e-06
13:92403420 C T 0.071462 1.3315e-05
13:92406728 A C 0.191499 1.9359e-05
13:92410878 A G 1.314731 -2.1976e-05
13:92429871 A G 1.384476 -3.6618e-04
13:92433957 T C 0.813655 -2.9219e-05
13:92439543 A G 1.948516 4.0720e-05
13:92444651 G T 0.026018 -3.7118e-05
13:92445229 T C 0.525176 -2.7885e-05
13:92450121 C T 0.124854 -5.3040e-05
13:92472351 G A 0.794287 -3.2762e-05
13:92491194 G A 0.051228 4.9958e-05
13:92499190 T C 0.101242 1.7821e-06
13:92507188 C T 0.267557 7.9089e-05
13:92510449 C T 0.024632 -1.3459e-04
13:92516702 A G 0.090511 -5.2086e-05
13:92535659 A G 0.045639 -3.1819e-05
13:92536982 T C 1.692420 -4.0589e-05
13:92542398 T G 0.348480 4.1598e-05
13:92557104 A G 0.059043 -4.7201e-06
13:92561404 A G 0.025846 -1.0271e-04
13:92562673 G A 1.944699 6.6318e-05
13:92574887 A G 0.037644 2.2220e-05
13:92620072 G A 0.172674 9.9158e-06
13:92630965 A G 0.061903 2.9059e-05
13:92641386 A G 1.109168 -2.1357e-05
13:92643360 A G 0.996751 -8.1196e-06
13:92646163 T C 0.109122 -1.2268e-05
13:92648273 T G 0.095029 1.4691e-05
13:92653744 T C 0.113744 2.2810e-05
13:92661788 G T 0.054399 -4.8163e-05
13:92676457 T C 0.121810 9.0970e-06
13:92679959 G T 0.048725 -1.2426e-05
13:92690168 G A 0.089158 -2.1446e-05
13:92691629 G T 0.104309 -1.8835e-05
13:92708721 A G 0.071692 -1.6688e-05
13:92710145 A G 1.108320 -2.4232e-05
13:92710170 G A 0.110356 -1.8186e-05
13:92740734 G C 0.108895 5.1905e-05
13:92743267 G A 1.886019 1.7506e-05
13:92753040 A G 0.072384 -4.7745e-05
13:92754202 C T 0.166923 -6.6000e-06
13:92754783 C A 1.088207 -2.5239e-05
13:92766229 T C 0.057917 -1.7747e-05
13:92772171 A G 0.888625 3.2267e-05
13:92790204 G T 1.220627 9.4267e-06
13:92793391 G T 0.580457 -5.1457e-05
13:92801482 T G 0.171389 -2.7351e-05
13:92804309 G A 0.098947 2.9176e-05
13:92804506 G A 0.917629 -1.4140e-04
13:92806097 T C 0.055564 -4.3534e-05
13:92807675 A G 0.043435 -3.3281e-05
13:92810852 T C 0.715052 -6.9747e-05
13:92815000 G C 1.820507 7.7143e-05
13:92818945 T G 0.320846 1.0924e-04
13:92820315 T C 0.050001 9.4533e-05
13:92823453 A G 0.089920 1.9067e-04
13:92829268 T C 0.020990 9.4755e-05
13:92830450 G A 0.022474 8.5408e-05
13:92834412 A G 0.490264 -5.1049e-05
13:92840820 C G 0.062870 -3.7402e-05
13:92842082 C A 0.057145 -9.0186e-05
13:92847827 A G 0.783268 -2.8547e-05
13:92850192 A G 0.088317 -1.0884e-06
13:92861321 A G 0.051075 3.8134e-05
13:92875157 T C 0.028085 -2.7662e-05
13:92875774 C T 0.025232 -9.2340e-05
13:92876575 A G 0.091163 -3.8821e-05
13:92878571 G A 0.081436 -1.9273e-05
13:92879531 A C 0.114981 -6.9002e-06
13:92879723 T C 0.444662 1.1694e-04
13:92879773 A G 0.024311 -1.5411e-05
13:92886722 T C 0.037462 -2.9665e-05
13:92901514 C T 0.057304 -2.2146e-05
13:92902404 G A 1.191499 3.2367e-05
13:92912119 C T 0.512378 -7.1200e-07
13:92912423 T C 1.195680 8.1926e-05
13:92912864 C T 0.034051 3.1736e-05
13:92912924 T G 0.048027 2.0233e-05
13:92914541 A G 0.102527 -2.6477e-05
13:92922226 T C 0.573868 2.9563e-05
13:92923296 C T 0.302543 4.2856e-05
13:92924572 G T 1.609530 1.0408e-04
13:92924931 C A 0.197702 -4.7714e-06
13:92940739 G A 0.119009 1.5017e-04
13:92942533 G C 0.085367 -7.7888e-06
13:92944585 C T 0.025385 -1.0155e-05
13:92950532 C T 0.074636 1.3165e-04
13:92953805 C T 0.294607 3.0071e-05
13:92958750 A G 0.047752 5.5354e-06
13:92962230 A C 0.048141 -1.8781e-06
13:92980821 C T 0.221480 -1.0741e-06
13:92982359 C A 0.773034 4.0531e-05
13:92986039 A G 0.044266 5.7248e-05
13:92992685 T C 0.120408 -1.6135e-08
13:92994509 A C 0.530891 4.5161e-05
13:92998236 A G 0.026365 6.3990e-05
13:93013834 A G 0.021899 -2.1520e-05
13:93021799 T C 0.042545 -4.0610e-06
13:93022078 A G 0.060154 -2.6520e-05
13:93022272 G C 0.118330 -4.2506e-05
13:93022401 A G 0.189899 -2.2322e-05
13:93026077 T C 0.373271 1.8416e-06
13:93026523 A G 0.178662 2.7916e-05
13:93027806 T C 0.033694 1.4400e-05
13:93032056 T C 0.372570 2.4462e-05
13:93032234 T C 0.024268 3.6670e-05
13:93033199 A G 1.070683 -1.0589e-05
13:93033376 A C 0.930044 -8.5030e-06
13:93034767 C A 0.032581 -1.1325e-05
13:93038685 G A 0.044181 2.8637e-06
13:93039635 A G 0.071793 -2.8285e-05
13:93041456 A G 0.109658 -1.2000e-05
13:93049208 T C 0.026343 -7.6545e-05
13:93057799 C T 1.165021 -2.7805e-05
13:93058024 G T 0.867726 -4.1137e-05
13:93064051 A G 0.021704 4.5854e-05
13:93065816 A G 0.044619 -4.8601e-05
13:93066284 G A 0.209231 8.5320e-06
13:93068533 A G 0.039462 1.9770e-05
13:93074341 T G 0.416070 2.1833e-05
13:93075218 A G 0.033590 3.1344e-05
13:93091326 G A 0.030578 -5.2442e-05
13:93104087 C A 0.071481 -7.6878e-05
13:93108341 C T 0.838154 3.4573e-05
13:93108717 A G 1.030270 1.3393e-05
13:93108743 A G 0.240160 2.1834e-05
13:93109714 G A 0.217556 4.6848e-05
13:93114000 C A 0.105065 -5.3042e-05
13:93114265 T C 0.083675 -7.9391e-06
13:93118518 T C 0.486457 1.4115e-05
13:93119092 A G 1.052987 -5.9325e-07
13:93120388 G C 0.096616 -2.2267e-05
13:93121354 T A 0.075973 -3.2228e-05
13:93130278 G C 1.375384 1.6595e-05
13:93131230 T C 0.092936 -3.4641e-05
13:93131369 G A 0.050689 -5.2001e-05
13:93131499 T C 0.101754 -3.0644e-05
13:93132149 A G 0.027917 4.3031e-05
13:93133840 A G 0.064091 2.8176e-05
13:93138441 C T 0.037443 -9.5377e-05
13:93139434 A G 0.045372 -9.3317e-06
13:93140957 G A 0.266327 1.4962e-06
13:93141309 G A 0.049978 5.9200e-05
13:93145355 A G 0.424879 6.7627e-05
13:93151802 A G 0.643159 1.4986e-05
13:93155007 A G 0.046947 5.0396e-04
13:93159067 A G 0.036012 -4.6391e-05
13:93163508 C T 0.028056 7.1859e-05
13:93167707 T C 0.125075 -3.8508e-04
13:93185910 C T 0.422896 -2.6551e-05
13:93195785 A G 0.821578 1.2291e-05
13:93204389 C T 0.474948 -2.4238e-05
13:93205033 A G 0.336731 3.9489e-05
13:93213476 T C 0.434752 1.6567e-05
13:93214090 A G 0.119041 9.6334e-06
13:93216205 T C 0.028069 1.6136e-05
13:93220140 T C 0.076162 4.5690e-04
13:93221025 G C 0.199046 -4.3367e-05
13:93222282 A G 0.030247 1.3587e-05
13:93224315 A G 0.031623 4.3208e-05
13:93227507 C A 0.052532 -1.5063e-04
13:93238352 A C 0.442678 2.7781e-05
13:93239172 G A 0.716568 -1.2654e-05
13:93241515 T C 0.069654 -3.9082e-05
13:93242974 T C 0.604989 -9.4468e-07
13:93255970 C T 0.055859 -2.4039e-04
13:93257339 G A 0.559915 -8.0105e-06
13:93258044 A G 0.466077 6.6678e-07
13:93264584 G T 0.063068 -3.8413e-06
13:93266539 G A 0.140587 3.9886e-05
13:93269486 T G 1.902517 3.4204e-05
13:93273644 C T 0.028066 -1.2770e-05
13:93279457 T C 0.071793 1.0301e-05
13:93281128 A T 0.053974 6.6439e-05
13:93282229 A G 0.955809 1.5994e-05
13:93284644 T C 0.052873 8.8167e-05
13:93284783 T G 0.825171 -1.0113e-04
13:93284827 G A 0.045934 -3.3218e-05
13:93288934 T C 1.969412 8.3836e-05
13:93288992 C T 0.252185 8.5205e-05
13:93316973 A C 0.901719 4.1042e-05
13:93317018 C T 0.601558 -1.3614e-04
13:93319413 A G 0.071394 1.6789e-05
13:93319480 T C 0.551009 -7.7030e-05
13:93319968 A G 0.565494 -9.3372e-05
13:93331886 A G 0.741284 1.1761e-04
13:93345914 G T 0.076444 -3.4585e-06
13:93354426 C T 0.105760 -4.3817e-07
13:93358775 C A 0.108158 -5.1729e-05
13:93358874 C T 0.054960 -1.5787e-05
13:93381946 C T 0.459819 5.9428e-05
13:93382321 A G 0.031802 -1.2782e-05
13:93389827 T C 0.121291 -3.8753e-05
13:93396655 G T 0.180610 1.3268e-05
13:93402811 A G 0.070816 -5.1049e-06
13:93411343 G A 0.382213 5.3909e-05
13:93443838 A G 0.031289 1.3455e-04
13:93450646 C T 0.069164 -6.0134e-05
13:93482121 A G 0.092822 3.3748e-05
13:93495513 G C 0.030101 3.0660e-05
13:93499243 G A 0.047962 -1.4840e-05
13:93502554 T C 0.203557 -6.9585e-05
13:93504531 G T 0.242863 -5.2480e-06
13:93506200 G A 0.062922 -1.3662e-04
13:93512624 G C 0.561778 -3.3260e-05
13:93517731 G A 1.070657 3.7139e-05
13:93525334 C T 0.065889 1.3161e-06
13:93533055 C T 0.079404 -3.9333e-05
13:93536513 G A 1.021727 4.9307e-05
13:93539901 T C 0.081085 1.1080e-05
13:93565913 T C 0.072909 -6.7421e-05
13:93566498 C T 0.085616 2.2068e-05
13:93566808 T C 0.076032 5.5814e-07
13:93569958 G T 0.031234 1.4313e-05
13:93578477 T C 0.060871 -3.1328e-05
13:93581791 T G 0.609870 9.0388e-06
13:93588530 G A 0.188237 1.3647e-05
13:93616221 T G 0.479346 2.6266e-06
13:93616413 T C 0.100901 -2.4584e-05
13:93617595 A G 0.052266 -3.7409e-06
13:93618659 T C 0.029264 -2.8248e-05
13:93623353 T C 0.123916 -7.6212e-06
13:93633905 G T 0.452545 8.1279e-06
13:93639364 C G 0.082186 -1.6225e-05
13:93646043 C T 1.662520 -9.1599e-05
13:93654659 C G 1.265236 3.1216e-06
13:93655949 T C 0.184313 8.8204e-05
13:93656534 C T 1.796235 -2.8107e-05
13:93658039 T C 0.027342 2.9341e-05
13:93662082 T G 0.056077 1.0500e-05
13:93663234 C T 0.097321 -3.5631e-05
13:93677931 G T 1.795086 -2.3015e-05
13:93686382 T C 0.349538 -1.8700e-05
13:93687388 A G 1.256281 9.6472e-06
13:93691002 C T 0.205365 3.0165e-05
13:93708678 T C 0.055804 -5.7555e-05
13:93727410 G A 0.057645 1.0948e-05
13:93728865 A G 0.078044 1.5977e-04
13:93733561 G A 0.427641 -1.0545e-04
13:93737743 T A 0.062698 -6.7996e-08
13:93738619 T G 0.368604 1.2072e-04
13:93741916 C T 0.872507 -6.2505e-05
13:93749447 A G 0.047352 7.4677e-05
13:93749624 A G 0.040832 1.3069e-05
13:93750061 G A 0.273042 3.8154e-05
13:93751957 A G 0.704828 -1.9601e-05
13:93757119 C A 0.119191 1.0741e-04
13:93757576 G A 0.052886 3.7568e-05
13:93758316 T C 0.281696 9.9376e-06
13:93770875 A G 0.869514 5.6558e-05
13:93778485 A C 0.895513 -1.6502e-04
13:93782160 T C 0.037829 -2.6651e-05
13:93799908 T A 0.069469 -7.2410e-05
13:93809368 T C 0.071014 -8.6282e-05
13:93812032 T C 0.023730 -5.1357e-06
13:93813326 G A 0.030513 6.3304e-05
13:93814026 C T 1.711569 -1.1226e-04
13:93815230 T C 0.043999 -2.9217e-05
13:93815471 G A 0.030452 -4.0699e-05
13:93816293 G A 1.898726 -1.0794e-04
13:93816321 G C 0.606875 5.5007e-05
13:93831475 T C 0.300472 1.0337e-05
13:93833338 A C 0.124124 2.1506e-05
13:93837878 T C 0.211967 8.7055e-05
13:93839833 G A 0.172207 7.3653e-06
13:93843217 A G 0.047911 3.7120e-05
13:93860270 T C 0.995167 8.9433e-05
13:93869239 T G 0.425434 6.0412e-05
13:93872920 T C 0.054204 -3.3676e-05
13:93873495 A G 0.168000 4.0766e-06
13:93878289 G C 0.267249 -2.4779e-05
13:93879031 G A 0.034652 6.4921e-05
13:93891219 C T 0.448469 -6.6407e-07
13:93893684 C T 0.130457 -1.1962e-05
13:93894245 T C 1.025392 4.4502e-05
13:93898697 A G 0.027466 3.0761e-04
13:93907213 A C 0.020026 8.0995e-05
13:93913236 C A 0.028978 -6.6027e-05
13:93914098 C T 0.395683 3.9073e-05
13:93930403 G A 0.422029 -5.9843e-06
13:93932100 A G 0.079907 -5.4520e-05
13:93938045 G A 0.226138 -3.5107e-07
13:93938706 G A 0.703140 -6.8516e-05
13:93941018 T C 0.024187 8.0138e-05
13:93942811 T C 0.057635 1.8489e-04
13:93950480 A C 0.081111 4.3336e-05
13:93958059 C T 0.174764 6.1349e-07
13:93962776 G A 0.118321 5.8266e-05
13:93967084 G C 0.357065 -1.3151e-05
13:93968282 G A 0.053672 5.4996e-06
13:93969378 C T 1.109333 -6.4948e-05
13:93990364 C T 0.038517 5.3875e-05
13:93991983 A G 0.044464 2.4543e-05
13:94005026 A C 0.153261 -3.2453e-05
13:94005293 G A 0.260056 1.0192e-04
13:94006126 T C 0.449725 1.0215e-04
13:94007574 A G 0.605946 4.7436e-05
13:94011169 G A 0.189581 2.1223e-05
13:94029866 A G 0.049816 -1.0314e-04
13:94030142 A G 0.993879 -8.7338e-05
13:94034176 C T 0.027407 4.5615e-05
13:94042191 T C 0.078090 -1.4548e-04
13:94054322 C A 0.231997 1.5092e-05
13:94057511 A C 0.142440 -1.6185e-05
13:94070081 G A 0.107652 7.3478e-05
13:94075954 G A 0.234220 -1.0239e-04
13:94077627 A G 0.501868 9.3305e-05
13:94097301 T C 1.287496 8.4856e-05
13:94108333 A C 0.048926 -8.1962e-05
13:94110811 C A 0.282432 2.0688e-06
13:94115276 G A 1.430773 2.0995e-05
13:94115566 C T 0.109833 1.0587e-04
13:94129294 C T 0.207835 2.2058e-05
13:94135061 G A 1.549142 -4.8449e-05
13:94135139 C T 0.591996 -3.5495e-05
13:94136009 C A 0.523592 -2.3229e-05
13:94139644 T C 0.052653 -4.8500e-05
13:94154410 G A 1.084023 5.8196e-05
13:94159773 G T 0.160253 5.7504e-06
13:94161019 A G 0.116204 3.0559e-05
13:94161092 G A 0.233071 7.4982e-05
13:94166769 G A 0.029848 -7.8658e-06
13:94168587 C T 0.071319 -6.7490e-06
13:94178541 T C 0.754478 -9.0330e-05
13:94181470 A G 0.021665 -1.1353e-05
13:94196062 C T 1.791295 -2.0094e-05
13:94197216 A G 1.029777 5.2112e-05
13:94197611 T C 0.020367 7.6865e-06
13:94204619 A C 0.511712 -8.1412e-05
13:94204671 G A 0.248576 -1.1788e-05
13:94205035 T C 0.050329 -4.3895e-06
13:94207217 T C 0.246586 -2.8412e-06
13:94207218 G A 0.028089 7.1391e-06
13:94208178 T C 0.594443 -1.9112e-05
13:94209956 C T 1.648180 -2.2980e-05
13:94211102 C A 0.682264 -4.3126e-05
13:94212409 C A 0.281540 -1.2992e-04
13:94217791 T C 0.055093 -2.1331e-05
13:94219479 C T 1.372434 2.9185e-05
13:94219558 A G 0.041675 -5.1846e-05
13:94224996 G A 0.032987 -1.4622e-04
13:94225558 T C 1.767202 -2.2860e-06
13:94234141 C T 1.643642 9.3529e-06
13:94239777 C T 1.930307 8.5453e-06
13:94240082 A G 1.701160 1.5786e-05
13:94240598 C T 0.098492 -3.5346e-05
13:94241957 C T 0.031951 3.0311e-05
13:94242144 C A 1.765332 5.2011e-06
13:94246764 T A 0.037570 5.3918e-05
13:94251855 T C 0.732615 6.5177e-06
13:94256887 A G 0.037722 -1.3734e-05
13:94260091 A G 0.593843 7.0806e-06
13:94261215 C A 0.024314 -3.0090e-05
13:94265724 G A 0.040056 1.0017e-05
13:94280437 C G 0.046051 2.8187e-05
13:94281651 T C 1.061400 -3.2684e-05
13:94283991 A G 1.169311 -2.4105e-05
13:94285223 G A 0.058300 -3.0158e-05
13:94287568 G T 0.492254 1.8847e-05
13:94291902 G T 0.514896 2.7470e-05
13:94294285 G A 0.025106 -6.3480e-05
13:94312686 C T 0.584096 1.6078e-06
13:94314155 G A 1.279696 -2.5707e-05
13:94321072 G A 0.064276 4.6758e-05
13:94322984 T C 0.068174 -1.1441e-05
13:94341096 A G 0.046577 -5.1968e-05
13:94364399 A G 1.883130 -3.0456e-05
13:94389413 C T 0.511605 -7.0131e-06
13:94398942 G A 1.897924 6.2195e-06
13:94403578 T G 0.025070 5.0018e-05
13:94408282 A C 0.033863 5.9271e-05
13:94408506 G A 1.155913 -8.2922e-06
13:94408701 C G 0.069576 3.5974e-05
13:94408912 T G 0.067823 -4.8927e-07
13:94409637 G A 0.084873 -9.4136e-05
13:94419894 G T 0.068988 -7.7881e-05
13:94424779 A G 0.047706 -4.8105e-05
13:94430670 T C 0.039910 -7.2841e-06
13:94446850 A G 0.031581 3.1606e-06
13:94449888 G T 0.594612 -2.5964e-05
13:94450717 C A 1.207108 -3.4909e-05
13:94453361 T C 0.446125 4.5051e-06
13:94473992 G T 0.032613 6.3094e-05
13:94483912 T C 0.034567 7.7396e-05
13:94501899 T C 0.552372 -1.8312e-05
13:94510120 G A 0.042808 -1.0944e-05
13:94519555 A G 0.145335 1.4682e-05
13:94519950 A G 0.593927 -3.1024e-05
13:94537196 G A 0.027904 1.0814e-05
13:94545917 A G 0.060825 7.3724e-05
13:94560874 A G 1.406238 2.3255e-05
13:94560989 C T 0.683224 -1.1572e-06
13:94561232 G T 0.449154 -3.9012e-05
13:94562038 A G 0.052659 3.0580e-05
13:94563143 A G 0.130505 1.6768e-05
13:94563601 G T 0.109012 -3.3280e-05
13:94565251 G A 1.060933 -1.5889e-05
13:94565629 G T 0.068573 5.2561e-05
13:94572172 T C 0.028410 -3.1371e-05
13:94572633 T C 0.327915 2.7346e-06
13:94595305 C T 0.697340 -1.0405e-05
13:94595997 G A 0.069884 -3.3471e-06
13:94610821 A C 0.105185 9.4792e-05
13:94612361 T C 1.386137 3.8906e-05
13:94613613 A C 0.042205 -1.2097e-04
13:94619806 A G 0.033581 1.5347e-05
13:94622439 G A 0.328441 2.8937e-05
13:94626232 T C 0.030770 1.1997e-04
13:94646936 C T 1.690423 7.1141e-06
13:94648051 T C 0.315549 -1.0319e-05
13:94652322 C T 1.050322 1.2366e-05
13:94673088 C T 0.033418 -2.6342e-05
13:94673189 C T 0.056960 -2.7276e-05
13:94688463 G A 0.061513 -6.2661e-06
13:94696011 C A 0.028355 5.1895e-05
13:94702697 C T 0.363002 5.7966e-05
13:94703305 G A 1.387786 -2.2043e-05
13:94708383 A G 0.238670 -2.4352e-05
13:94719386 G T 0.101407 -7.0164e-05
13:94731260 T G 0.054996 -3.4650e-05
13:94735152 C G 1.640169 -4.6749e-05
13:94740119 C A 0.195511 4.3923e-05
13:94741779 T C 1.696538 2.5017e-05
13:94743824 C T 0.492455 3.0757e-05
13:94746887 G A 0.026011 9.9826e-05
13:94754679 G A 0.225437 -2.0394e-05
13:94754950 T C 0.823519 -5.7323e-06
13:94770906 C T 0.557795 2.7069e-05
13:94773330 G A 0.026226 -2.6949e-05
13:94779108 A G 0.033720 -6.4562e-05
13:94779284 G A 0.316133 -9.8901e-05
13:94790672 T C 1.032896 -3.3772e-05
13:94791992 G A 0.330265 1.8125e-06
13:94793881 A G 0.225758 4.7610e-06
13:94794310 T C 0.061475 -2.4879e-05
13:94797497 G A 0.050137 -8.4892e-06
13:94797759 T G 0.456859 4.7243e-05
13:94799771 G A 0.514598 -4.3303e-05
13:94801023 C G 0.466194 3.7377e-05
13:94801342 C A 0.022360 -3.3404e-05
13:94802085 T C 1.076428 2.5310e-05
13:94803335 T C 0.701969 -1.6904e-05
13:94803900 G A 1.782320 1.2850e-05
13:94806096 C T 0.259495 5.9831e-05
13:94808600 T G 1.341784 1.0120e-05
13:94816705 C T 0.114299 4.3921e-05
13:94820549 A G 0.062341 2.1109e-05
13:94824079 G A 0.382054 7.3262e-06
13:94824607 A C 0.022324 -6.3427e-05
13:94828622 C T 1.958795 -2.0445e-05
13:94828678 T C 1.743683 1.1510e-04
13:94829330 G A 0.165842 5.7958e-05
13:94829939 A G 0.040257 5.4303e-05
13:94831005 G C 0.664892 2.6249e-04
13:94833340 G T 0.705484 -8.6831e-05
13:94839380 G C 0.174099 -5.3826e-05
13:94839752 A G 0.070397 1.2659e-05
13:94841723 A G 0.218170 -5.6708e-05
13:94844960 T C 0.021065 -5.4061e-05
13:94845943 A G 0.206991 -7.8091e-06
13:94847746 T C 0.055574 -1.9223e-05
13:94857886 G C 0.302180 -3.9893e-05
13:94859470 G A 0.075103 -2.1419e-05
13:94859503 A G 0.023843 -2.0884e-05
13:94863599 A G 1.423418 -4.0865e-05
13:94863918 A G 1.363842 -1.4210e-04
13:94870411 G T 0.025937 8.9843e-05
13:94870765 A G 0.175076 1.6419e-05
13:94878028 A G 0.132394 1.7490e-05
13:94879070 C T 0.390062 -3.4706e-05
13:94879649 G A 0.121563 2.3892e-05
13:94880279 C T 0.076411 3.9860e-05
13:94880932 A G 0.039631 -7.1103e-06
13:94889953 T A 0.046278 8.0484e-06
13:94890374 C T 1.344352 -3.7841e-05
13:94891510 A G 0.688200 -5.9569e-05
13:94895346 G T 0.157964 2.2741e-05
13:94898109 C T 0.031062 -1.0280e-05
13:94901002 A C 0.088155 1.0779e-05
13:94904461 C T 1.162914 -4.7411e-05
13:94904571 G A 0.041646 1.6386e-05
13:94904599 A G 1.507499 -1.0525e-04
13:94904700 A G 1.382661 -1.8675e-05
13:94904806 A G 0.371174 1.8445e-05
13:94905456 T C 0.024262 -8.2059e-06
13:94906275 G T 0.060472 -4.7532e-05
13:94907931 T C 0.060371 4.7454e-05
13:94909925 T C 0.055450 -4.5715e-05
13:94910514 T C 0.301537 1.8751e-05
13:94914158 G A 0.738772 3.1423e-06
13:94916026 T C 0.424746 -7.2562e-06
13:94916602 A G 0.277113 1.6491e-05
13:94918224 C A 0.020744 -7.5274e-06
13:94918722 C A 0.056677 5.7492e-05
13:94919382 T C 0.581762 1.1756e-04
13:94920256 C T 0.507597 -3.7426e-05
13:94921922 T C 0.053023 6.1104e-05
13:94922103 G A 0.362258 -3.1598e-05
13:94922454 G A 0.073594 -5.1736e-05
13:94924079 C T 0.546487 7.4310e-05
13:94932796 C T 0.109223 -3.7118e-05
13:94934930 A G 0.783018 -9.5852e-05
13:94935359 G C 0.062734 1.1173e-05
13:94936060 G A 0.043691 9.3433e-06
13:94936557 G A 0.117555 3.2880e-05
13:94938034 G C 0.059066 4.8538e-06
13:94938785 G A 1.147883 -3.5226e-05
13:94941742 C T 0.229351 6.2051e-05
13:94946847 C A 0.047102 4.6411e-05
13:94947387 G A 0.057778 1.3689e-05
13:94952832 C T 0.067223 -6.6467e-05
13:94962036 G A 0.845148 -2.2140e-05
13:94965132 C T 0.177319 2.8224e-05
13:94966232 T G 0.799072 -6.9642e-05
13:94972512 G A 0.088632 6.1908e-05
13:94976402 T G 0.040686 6.7229e-06
13:94977567 A G 1.287619 4.7340e-07
13:94979290 A G 0.095860 4.9019e-05
13:94981091 A G 0.050637 4.0392e-05
13:94988443 G T 0.054480 5.9981e-06
13:94988900 A G 0.265337 -3.2280e-05
13:94990312 G A 0.137568 7.8423e-05
13:94992507 C T 0.175842 6.3678e-05
13:94995715 C T 0.583966 -2.5163e-07
13:94996670 C T 0.537045 4.4325e-05
13:94999260 T G 0.042824 2.4404e-05
13:95001858 C T 0.252419 1.5674e-05
13:95002602 G T 0.054590 -5.2514e-05
13:95009333 T C 0.139626 3.7104e-05
13:95012884 C T 0.037391 2.8953e-05
13:95017238 G T 0.489437 3.0844e-05
13:95018587 A G 0.077694 4.7441e-05
13:95031930 C T 0.035002 -1.3469e-05
13:95032333 A G 1.956559 3.7807e-05
13:95034749 A G 0.363355 8.0169e-05
13:95037153 C T 0.335611 -4.7522e-06
13:95041266 T C 0.045126 3.6018e-05
13:95044472 G T 1.093001 -3.1998e-05
13:95045494 C T 1.675321 2.8186e-05
13:95049165 C T 0.089015 -1.7376e-05
13:95051560 G A 0.257038 5.9127e-06
13:95054686 C A 0.392434 1.3791e-04
13:95062594 T C 0.315731 1.5954e-05
13:95063820 C G 0.153336 1.5566e-06
13:95063962 A G 0.180250 -4.4613e-05
13:95064640 C T 0.258605 2.2598e-05
13:95065970 A C 0.134829 6.4455e-05
13:95072050 C T 0.165306 -5.7514e-05
13:95072378 C A 0.184972 -6.0972e-05
13:95076668 A G 0.045288 -2.7571e-05
13:95083777 A G 1.727428 -2.1076e-05
13:95083930 C T 0.053441 8.0390e-05
13:95085417 T C 0.235859 3.4740e-05
13:95088865 A G 0.030413 7.2611e-05
13:95096013 C T 1.623512 -4.1857e-05
13:95098998 T C 0.572534 -9.8913e-05
13:95110105 C T 0.913799 -6.2701e-05
13:95110544 T C 0.231601 -9.9045e-06
13:95119785 A G 0.107960 3.2353e-05
13:95120324 G A 0.404275 -6.1688e-05
13:95125945 C T 0.062276 -3.1887e-05
13:95129882 T C 0.054035 2.4701e-05
13:95138981 T G 0.162054 -4.7647e-05
13:95147833 T C 0.067207 2.3326e-04
13:95150240 C T 1.148331 9.3972e-05
13:95150403 G A 0.684373 7.7535e-06
13:95157722 T C 0.626008 -1.1616e-05
13:95164550 A G 0.669738 -5.2491e-06
13:95168547 A G 0.084299 -1.3283e-04
13:95171381 C A 0.041153 -1.8638e-05
13:95188059 T C 0.030779 3.4194e-05
13:95193331 G A 0.020120 -2.4208e-06
13:95198168 A G 0.154297 2.5027e-05
13:95217010 G A 0.693406 -2.2169e-05
13:95218014 C T 0.486580 6.7993e-05
13:95224438 G A 0.053474 -4.5953e-05
13:95236346 G A 0.070280 -1.3745e-04
13:95236825 G A 0.700180 -1.4995e-04
13:95236848 G A 0.038832 3.9106e-06
13:95238884 A G 1.249637 -3.2477e-05
13:95242571 T G 0.062500 -1.4071e-04
13:95250546 A C 0.039154 9.9170e-05
13:95253920 G T 1.239575 -1.1165e-05
13:95258944 C T 1.371483 9.9114e-05
13:95268232 G A 0.022782 1.4790e-06
13:95270392 G A 0.548444 -9.4607e-06
13:95271934 C T 0.608621 8.1590e-05
13:95273447 A G 0.238086 -2.7691e-04
13:95284980 A C 1.199273 5.8688e-05
13:95293574 C T 0.540950 1.0130e-04
13:95297789 A G 0.318132 -1.0501e-05
13:95297876 C T 0.810688 -4.8430e-06
13:95304388 T G 0.029572 2.4142e-05
13:95306772 G A 0.101985 -1.0770e-05
13:95308317 C T 0.024966 -1.0405e-04
13:95309974 G A 1.359181 1.1779e-05
13:95312327 G A 0.175381 6.1842e-06
13:95324108 A G 0.553962 -6.8393e-06
13:95331285 G T 0.108535 -3.6087e-06
13:95338399 A G 0.044490 -3.2889e-05
13:95338646 T G 0.148191 -5.8650e-05
13:95347352 G A 1.630215 -2.2423e-05
13:95351822 G A 0.771820 -4.8064e-05
13:95353053 G A 0.996634 -1.0031e-04
13:95353353 T G 0.021493 8.3653e-06
13:95364046 G C 0.845119 -3.5433e-05
13:95370076 G A 0.228030 -8.6130e-07
13:95374623 C T 0.608923 5.1955e-05
13:95375844 T C 0.046395 8.0264e-05
13:95378489 T C 0.149925 1.5570e-05
13:95383199 C T 0.084552 2.5369e-05
13:95388146 A G 0.025930 4.0011e-06
13:95388992 T G 0.126873 -1.3273e-05
13:95391231 A G 0.195015 -8.7948e-05
13:95395373 G A 0.051315 4.0980e-05
13:95401793 C T 0.482481 -1.2609e-05
13:95402710 C T 1.168162 7.4085e-05
13:95425451 A G 0.472351 3.9596e-05
13:95431041 A G 0.081686 -2.0795e-06
13:95433039 G A 0.043191 9.2721e-06
13:95433968 G A 1.213872 1.4607e-05
13:95434005 G T 0.500174 4.1391e-05
13:95437568 G A 0.641708 -2.9728e-05
13:95453071 T C 0.632471 -1.8717e-05
13:95457166 A G 0.534822 3.8680e-05
13:95463392 T C 0.719213 -1.0001e-05
13:95465162 C T 1.949860 4.2925e-05
13:95466796 A G 0.062672 2.3927e-05
13:95471030 T G 0.234804 -5.5904e-05
13:95475427 T G 1.084175 -7.4412e-05
13:95476686 A G 0.140398 6.6865e-05
13:95476882 C G 0.055652 -5.0791e-05
13:95477559 C T 0.097512 -1.1380e-05
13:95478338 G A 0.651393 5.8285e-06
13:95480255 G T 0.340281 7.9532e-06
13:95480412 G A 0.884315 -3.0045e-05
13:95481613 T C 0.051224 -3.1732e-05
13:95485651 T C 0.198221 1.8916e-04
13:95487543 A G 0.118571 -6.2798e-05
13:95487617 C G 0.081046 -5.2305e-05
13:95495548 A C 0.217767 -4.0642e-06
13:95505969 G A 0.086051 -7.5709e-05
13:95508061 G A 0.336124 -3.9566e-05
13:95512245 T C 0.049809 2.0952e-04
13:95518160 G A 0.060329 2.3804e-05
13:95522233 G A 1.835151 -1.4986e-04
13:95535759 T C 0.154741 -3.0586e-05
13:95539395 C T 0.900936 1.4446e-05
13:95541470 G A 1.517298 -8.8850e-05
13:95541747 G A 0.854620 -3.8942e-07
13:95541802 C T 0.431081 -7.7894e-05
13:95545413 T C 0.104182 6.6478e-05
13:95546697 C T 1.504753 3.4491e-05
13:95552018 C T 0.443795 -1.7966e-05
13:95555670 T C 0.091582 7.0488e-05
13:95557727 A G 0.077337 -6.0028e-05
13:95572000 C T 0.314877 -2.2743e-05
13:95572401 C T 0.551794 3.7805e-05
13:95574418 C T 0.107110 -3.9034e-07
13:95577555 G A 0.086308 2.9446e-08
13:95578584 A G 0.576945 1.9459e-06
13:95578605 G C 0.088112 -1.0964e-04
13:95578638 T C 0.478823 -2.7205e-07
13:95579254 C T 0.091400 -3.2158e-05
13:95580196 A G 0.180535 9.6819e-06
13:95580260 G T 0.068586 -6.5180e-05
13:95581052 G A 0.267674 -4.4931e-05
13:95585686 T C 0.056022 -6.0703e-05
13:95590448 C T 0.158701 -1.3841e-06
13:95600085 G A 0.314601 1.6947e-05
13:95602599 T C 0.253247 -2.6729e-05
13:95603875 G A 0.180925 1.0752e-05
13:95607621 A G 1.245661 -3.3112e-05
13:95608528 G A 0.358396 -6.5742e-06
13:95609264 A G 0.129197 2.7982e-05
13:95612099 A G 0.077463 8.1883e-06
13:95613155 T C 0.221727 -7.0157e-05
13:95614152 G A 0.138821 1.4297e-06
13:95622566 T C 0.034525 -6.8873e-06
13:95622834 T G 0.052425 1.2302e-04
13:95625589 T C 0.075448 -2.2959e-05
13:95634422 A G 0.101842 -1.8806e-04
13:95640463 G A 0.054720 -2.3010e-05
13:95648925 A G 0.041896 -1.9234e-05
13:95650711 A G 0.065379 -4.1943e-05
13:95650814 T C 1.843100 1.1116e-05
13:95653323 G A 0.726227 -1.1948e-05
13:95653732 T C 0.056135 -2.3918e-05
13:95654456 C T 0.101709 -2.0228e-04
13:95664889 C T 0.799909 -3.1880e-05
13:95667680 G A 0.286749 2.3438e-06
13:95673135 T C 0.901527 5.6694e-05
13:95673518 C T 0.813953 -6.6697e-05
13:95673791 C A 0.811552 -5.8606e-05
13:95687671 G T 0.092660 -5.5488e-06
13:95691512 C T 1.682176 5.2436e-05
13:95700935 C T 0.269313 3.4121e-05
13:95705284 T C 0.104604 -1.9954e-05
13:95705307 T C 0.107574 -2.2916e-04
13:95707227 T C 0.075026 1.3786e-04
13:95712732 T C 0.035651 -2.5675e-05
13:95713630 C T 0.056057 5.1129e-05
13:95713715 T G 0.438164 -1.0788e-05
13:95714976 T C 1.652422 -6.3395e-07
13:95718187 A G 0.039046 4.7543e-05
13:95724362 T C 1.923741 -1.0285e-05
13:95726541 G A 1.924176 -1.2552e-05
13:95727780 C T 1.924137 -1.3597e-05
13:95727861 A G 0.268226 -1.9269e-06
13:95729454 C A 0.484691 -1.2397e-05
13:95730397 G A 0.027073 -9.6944e-06
13:95735169 A G 0.109018 5.6736e-05
13:95740297 A C 0.028699 3.9754e-05
13:95748725 C T 1.034648 -1.0871e-05
13:95755581 C T 0.295312 3.2593e-05
13:95758154 T C 0.032341 9.1538e-05
13:95761886 A G 0.027475 5.2009e-05
13:95762005 G A 0.518525 -3.7271e-04
13:95763826 T C 0.129798 -6.6610e-05
13:95765541 G A 0.103254 -8.8708e-06
13:95770425 A G 1.897756 -2.3876e-05
13:95782920 T C 0.114338 2.2299e-05
13:95784335 A G 0.087596 -2.1952e-04
13:95787496 T G 0.247898 1.9401e-04
13:95787986 A G 0.055937 2.6716e-05
13:95788718 T C 0.034424 -2.6252e-05
13:95789146 C T 0.230679 -4.7438e-05
13:95807870 A G 0.566731 1.5581e-05
13:95808918 C A 0.498716 -1.1117e-05
13:95814776 A G 0.054159 8.4946e-05
13:95815415 T C 0.022724 -2.6015e-05
13:95816525 G A 0.199818 -3.9279e-06
13:95819133 A G 0.025826 4.0126e-05
13:95820082 C A 0.025882 -4.5241e-07
13:95820606 C T 0.051669 1.0765e-05
13:95820852 G A 0.647849 4.2717e-05
13:95822534 C T 0.075389 -2.4307e-05
13:95823239 T C 0.822042 6.7550e-05
13:95826164 A G 0.187264 -1.5614e-04
13:95829316 A C 0.197241 2.3014e-04
13:95832002 G T 0.715169 2.0132e-05
13:95832282 G A 0.087629 1.7346e-05
13:95833067 T C 0.058170 -1.8635e-05
13:95835076 G A 0.048816 -5.8050e-05
13:95840837 A G 0.039296 -6.2157e-05
13:95843794 C T 0.448469 2.4816e-05
13:95844857 T C 0.200123 3.7352e-05
13:95852179 G A 0.366673 -4.5933e-05
13:95858135 A G 1.790188 7.7144e-05
13:95858372 T C 0.040134 6.2995e-06
13:95858978 C T 1.340687 9.0260e-05
13:95858996 C T 1.335958 8.0226e-05
13:95859035 A C 0.132170 2.7839e-05
13:95860214 T C 0.188091 1.1645e-04
13:95861804 G A 1.744235 8.0984e-05
13:95862387 T C 0.154443 -2.4137e-06
13:95862461 A G 0.047800 -7.5451e-05
13:95863008 A C 0.041637 1.2333e-04
13:95866060 C T 0.556186 2.0491e-05
13:95874956 C T 1.704883 2.7211e-05
13:95881570 G A 0.110018 -1.1636e-04
13:95884191 T C 0.038170 -7.6752e-06
13:95888823 C A 1.973703 -9.4749e-05
13:95894385 G A 0.068550 1.8133e-04
13:95897739 T C 0.972109 -3.4080e-06
13:95898207 G A 1.835070 -1.7253e-05
13:95903610 T C 1.893192 -1.7030e-06
13:95910560 A G 0.025232 -2.0262e-05
13:95910583 T C 0.046236 1.5466e-05
13:95911900 G A 0.298119 2.0545e-05
13:95923399 T C 0.549019 2.3101e-05
13:95926437 G A 0.156974 4.8614e-05
13:95929326 T C 0.172512 -4.2823e-05
13:95930072 T C 1.777952 -1.9007e-05
13:95930685 A G 0.984576 2.3918e-05
13:95934594 A C 0.094386 7.1339e-06
13:95937149 G A 1.421023 -2.2741e-05
13:95937895 A G 0.046304 -1.2417e-04
13:95941150 G T 0.066113 1.9608e-05
13:95941609 T C 0.357935 -3.2144e-05
13:95943885 G A 0.306279 4.4718e-05
13:95950210 G T 1.927120 -2.6028e-05
13:95950858 T G 0.322459 -8.0365e-06
13:95953517 T G 0.033600 2.5116e-05
13:95959901 T C 1.329937 3.3190e-05
13:95970197 T G 0.450228 -1.9715e-07
13:95970258 C T 1.277272 3.2205e-05
13:95972560 T C 0.056408 3.9347e-05
13:95975185 A G 1.679956 5.3117e-06
13:95976420 A G 1.424184 2.2567e-05
13:95978892 C T 0.052039 2.6452e-05
13:95980435 A G 0.040309 3.6136e-06
13:95982088 A C 0.039403 -2.3422e-06
13:95982464 A G 0.443341 -1.7290e-05
13:95982809 A G 0.043931 -7.6512e-05
13:95986199 G A 1.516308 9.7073e-06
13:95988008 A G 0.482595 1.1310e-04
13:95992710 T C 0.038868 1.1833e-04
13:95994799 A G 0.897214 5.3091e-05
13:95994866 C A 0.280241 4.8730e-05
13:96004204 G A 0.091157 7.4713e-05
13:96009539 A T 0.025800 5.3735e-05
13:96012658 A G 0.033087 8.9645e-06
13:96014441 G C 0.058651 6.1959e-05
13:96015129 T C 1.136166 1.4668e-04
13:96016445 C G 1.562375 2.1836e-05
13:96019354 T C 0.999672 -1.0282e-05
13:96023934 C T 0.115727 2.3729e-05
13:96024930 C A 0.086873 1.3514e-05
13:96035883 C T 0.120992 2.3761e-05
13:96036794 T C 0.519548 1.6340e-05
13:96042163 G A 0.048829 -1.5922e-05
13:96044053 A C 0.026907 7.5826e-05
13:96046669 T C 1.035814 -2.3534e-05
13:96047924 G A 0.269625 -1.0472e-05
13:96049809 A G 0.211604 8.8840e-06
13:96050747 G A 1.868904 2.5165e-05
13:96050863 G A 0.282971 2.9771e-05
13:96054548 G A 0.587118 5.4251e-05
13:96056382 T C 0.127834 -1.0950e-05
13:96058682 A G 1.668089 -6.3105e-05
13:96064784 G T 1.743258 4.9392e-05
13:96067018 T C 0.074091 3.9071e-05
13:96071183 A C 0.070634 2.4066e-05
13:96078288 C T 0.889375 -6.6239e-06
13:96079446 C T 0.606164 -3.0648e-05
13:96084269 G A 0.033707 -2.7549e-06
13:96085679 C A 0.054139 -9.1967e-05
13:96087296 C T 0.653545 -2.0995e-05
13:96087558 C T 0.027307 2.6485e-05
13:96089046 T C 0.080167 -1.2397e-05
13:96089581 C G 0.024457 -4.3060e-05
13:96094781 C T 0.803298 -3.3428e-05
13:96094794 A T 0.129421 9.8225e-05
13:96096804 C T 0.022513 -9.2537e-06
13:96110456 G A 0.831948 -2.2188e-08
13:96113717 T C 0.055116 -2.0458e-05
13:96120616 G T 0.088807 -9.9625e-05
13:96126058 T C 0.059829 4.3597e-05
13:96128857 A G 0.899966 -1.0779e-05
13:96128875 G A 0.203045 6.7723e-05
13:96130107 C T 0.060981 -1.2927e-04
13:96131262 C A 0.599250 -4.4232e-05
13:96132624 G A 0.927990 -4.2812e-06
13:96132701 A C 1.249628 4.0432e-05
13:96133164 A G 0.161002 2.5899e-04
13:96135266 G A 0.993694 1.3831e-05
13:96157116 C T 1.081147 -6.5120e-06
13:96160707 C A 0.069083 -8.4017e-05
13:96162016 T G 0.073198 4.2524e-05
13:96170495 C T 1.763307 -2.0525e-05
13:96180199 T C 0.504211 8.4539e-06
13:96182760 T C 0.977896 -3.1692e-05
13:96190836 G A 0.158484 1.2459e-05
13:96192848 G A 0.134465 -8.6205e-06
13:96194143 A G 0.024616 -9.4612e-06
13:96202741 A G 1.412662 5.8696e-05
13:96203493 G C 0.048774 -2.4457e-05
13:96215289 G A 0.732161 2.4522e-05
13:96221057 G A 0.068894 -4.6291e-05
13:96225180 C A 0.053815 -2.3663e-05
13:96225551 A T 0.131008 2.7508e-05
13:96234584 C G 0.022513 -1.1417e-04
13:96239805 A G 0.682679 2.4158e-05
13:96255706 C T 0.412019 -1.2100e-04
13:96258386 T C 0.172187 1.9393e-05
13:96277926 A G 1.824905 2.9838e-05
13:96286302 A G 0.185829 2.6597e-05
13:96292984 C A 0.310352 8.7448e-06
13:96293631 A G 0.147695 2.4384e-05
13:96295631 A T 0.935637 1.8432e-05
13:96297339 A G 0.147633 2.9774e-05
13:96300872 T C 0.215440 -1.0222e-04
13:96303966 T A 0.765566 4.7883e-05
13:96315187 A C 0.082773 9.7274e-05
13:96330739 A G 0.218134 -7.8488e-05
13:96348673 A G 0.133731 1.8203e-06
13:96351485 G T 0.208202 -1.7137e-05
13:96354440 A T 0.074230 -2.2355e-05
13:96354443 A G 0.899122 1.2717e-05
13:96362266 T C 1.909486 7.5833e-05
13:96363805 C T 0.085785 3.9006e-05
13:96399477 G A 0.060488 2.2968e-05
13:96403497 G A 0.975589 1.2231e-06
13:96406237 A G 0.080394 1.4049e-04
13:96407021 C T 0.030361 -1.5626e-04
13:96414847 C T 0.037966 5.7031e-05
13:96415816 G A 0.035366 3.5635e-05
13:96422818 T C 0.362116 -7.5886e-05
13:96444210 T C 0.971632 5.1300e-06
13:96456716 C T 1.962099 -2.3441e-06
13:96468781 G A 0.063094 4.9924e-05
13:96480538 C T 0.878823 1.8482e-05
13:96494764 C T 0.227313 -1.1075e-04
13:96495187 C A 0.079865 -1.5142e-04
13:96503660 T C 0.033064 3.2195e-05
13:96511850 G A 0.029919 -5.4829e-05
13:96511868 A T 0.070553 4.5484e-08
13:96514305 T C 1.764313 6.0180e-05
13:96520836 T C 0.766218 1.6981e-05
13:96529772 C T 0.038800 -1.6155e-05
13:96537093 C T 0.105799 -1.0535e-06
13:96551952 A C 0.057008 -1.5802e-05
13:96555149 T C 0.315163 -2.6140e-05
13:96579462 C T 0.835622 6.1852e-06
13:96594212 A C 0.815823 1.3109e-05
13:96636352 C T 0.111430 3.0259e-05
13:96636407 C T 0.048391 3.7093e-05
13:96638636 C A 1.756062 5.5374e-05
13:96638651 T C 0.312443 -1.8262e-05
13:96654825 T C 0.308781 -1.2929e-05
13:96655309 C T 0.026553 8.0771e-05
13:96671578 T C 1.780532 3.5610e-05
13:96677912 T G 0.067346 -5.6080e-05
13:96691828 C T 0.248365 1.2642e-05
13:96707990 G A 0.063260 5.1515e-06
13:96710538 A C 0.771876 2.1286e-05
13:96715298 T C 0.040205 3.1744e-05
13:96717912 G A 0.029832 -5.2419e-06
13:96723179 C G 0.023220 -4.6376e-05
13:96738266 A C 0.036382 -3.6667e-05
13:96739784 A G 1.715088 2.8134e-05
13:96741468 A G 0.070900 -3.0836e-05
13:96744951 A G 0.025891 1.1539e-04
13:96758317 C T 0.058709 3.8986e-05
13:96767201 C T 0.029332 5.9732e-06
13:96779445 A G 0.130515 -2.9603e-05
13:96791689 C T 1.779490 3.3225e-05
13:96792982 A G 0.056122 -5.0178e-05
13:96799656 A G 1.716182 2.9155e-05
13:96809020 G A 0.054194 1.7862e-06
13:96823397 T G 0.084594 1.0300e-04
13:96834502 G A 1.873214 -3.2067e-05
13:96840895 A G 0.071004 -3.9851e-05
13:96848159 C T 0.550639 2.1378e-07
13:96850601 A G 1.080696 2.2224e-05
13:96861514 A G 0.081264 7.2587e-05
13:96875362 C T 0.250322 2.5882e-05
13:96912326 A G 0.064503 1.5030e-04
13:96922210 G A 0.026485 -2.9738e-05
13:96926996 T C 0.822736 2.9564e-05
13:96928031 C A 0.923735 9.7019e-06
13:96930272 G A 0.038384 7.6616e-05
13:96930348 C T 0.033587 1.8691e-05
13:96946275 A G 0.036615 -3.5412e-05
13:96951433 T G 0.233292 -1.0062e-05
13:96961392 A G 0.050572 3.7779e-05
13:96985659 G C 0.888135 1.1455e-05
13:96991847 G A 0.624531 4.3470e-05
13:96993818 T C 0.047878 -2.4198e-06
13:97029960 A G 0.072195 -1.0342e-05
13:97030049 G A 0.037696 1.0356e-04
13:97031280 T C 0.099190 -4.1267e-05
13:97045612 T C 1.738266 6.7244e-05
13:97053554 T C 0.033460 1.2798e-05
13:97056236 A G 1.815813 1.7458e-04
13:97058146 G A 0.895120 1.0801e-05
13:97058337 C T 0.896376 3.3393e-05
13:97059863 G A 0.117383 -3.4508e-05
13:97076830 A G 1.160999 9.8856e-06
13:97077566 A G 0.080082 1.9186e-05
13:97078552 T C 0.814599 9.6818e-06
13:97081488 A G 0.609919 2.6269e-05
13:97087892 T G 0.724017 1.2733e-05
13:97100931 A G 0.950577 1.8899e-05
13:97102837 C T 1.072026 1.0254e-06
13:97104537 A T 0.127743 -7.0316e-06
13:97106739 A G 1.890394 1.6607e-05
13:97110947 A G 1.573872 5.7299e-05
13:97112165 A G 0.315864 -4.6251e-05
13:97125395 A G 1.274130 -2.7741e-05
13:97156002 G A 0.059196 -4.4910e-05
13:97159722 A G 0.077742 9.3158e-06
13:97166483 G A 0.078891 3.2120e-06
13:97167152 A C 0.934760 3.8433e-05
13:97171602 G A 0.024405 -2.6459e-05
13:97179693 T C 0.034259 4.1771e-05
13:97182312 G A 0.050751 -7.3287e-06
13:97185675 A G 1.804950 8.0588e-06
13:97185981 C A 0.150148 -1.4946e-05
13:97190605 C T 0.032740 1.1707e-04
13:97201682 T G 0.032055 4.2497e-05
13:97219239 G A 0.213713 2.6399e-05
13:97234807 A G 0.035473 -5.1778e-05
13:97253277 C T 0.207306 -1.1597e-04
13:97263142 G C 0.098716 -2.7938e-05
13:97282672 A G 0.184855 -8.9502e-06
13:97283600 A G 0.048005 -5.2662e-05
13:97285430 T C 0.042704 -2.5130e-05
13:97288935 C A 0.549710 -1.1835e-05
13:97293447 T C 0.078281 2.7944e-05
13:97298118 G A 0.065775 -7.7855e-05
13:97298287 G A 0.053321 -3.6320e-05
13:97303709 G T 0.696886 -2.7234e-06
13:97310883 A G 0.201691 -9.6494e-05
13:97321454 C T 0.053743 1.0463e-07
13:97333560 C G 0.125260 -7.8686e-05
13:97335880 A G 0.136361 -1.8755e-05
13:97337885 C A 0.022766 5.4191e-05
13:97354244 G T 0.428449 -5.4140e-05
13:97354370 A G 0.066885 -6.1425e-05
13:97360639 T C 0.037612 4.0744e-05
13:97369068 T C 0.028563 -3.1038e-05
13:97380616 C T 0.084727 8.7303e-05
13:97391290 T C 0.021815 -8.7806e-06
13:97391760 T C 0.872179 -2.4181e-05
13:97391907 C T 0.137305 -3.9748e-06
13:97406788 G A 0.170126 -4.0873e-05
13:97422470 G A 0.137961 -9.3325e-06
13:97423170 A G 0.248706 -4.2285e-05
13:97432864 G A 0.682072 1.1222e-05
13:97443208 G A 0.024927 -6.7597e-05
13:97454497 A G 0.063211 -3.2902e-05
13:97454987 A C 0.081050 -1.0332e-05
13:97456459 C T 0.030065 3.2980e-05
13:97459653 G A 0.171606 -4.1294e-05
13:97470137 A C 0.246586 8.5717e-07
13:97484830 G A 0.116250 -5.0902e-05
13:97489905 T C 0.538305 -7.5615e-06
13:97490359 A G 0.073341 -1.1010e-04
13:97493870 A G 0.124624 -5.0231e-06
13:97501205 T G 0.053565 2.6730e-05
13:97501814 T C 0.392957 -5.0127e-05
13:97506979 C T 0.046223 -5.3043e-06
13:97508453 G A 0.306188 2.1210e-05
13:97510384 A G 0.101566 6.2620e-05
13:97511937 T C 0.071634 3.2527e-05
13:97517119 A C 0.653704 -8.7863e-06
13:97518810 T G 0.341482 -9.4753e-06
13:97519306 T C 0.775942 -8.7001e-05
13:97519611 C T 0.945267 -5.6766e-05
13:97524828 C T 1.146130 -7.1786e-06
13:97525122 T C 0.935247 -1.5278e-05
13:97531201 G A 1.951710 2.2227e-05
13:97536630 T C 0.029728 4.0816e-05
13:97545804 A C 0.040812 2.9982e-05
13:97556395 C T 0.184625 7.3568e-05
13:97557480 C T 0.067145 6.2327e-05
13:97560478 G A 1.676061 -3.5509e-06
13:97563413 A G 0.700657 -1.1133e-05
13:97577805 A G 0.098002 -7.3314e-05
13:97578107 A G 0.021032 -2.1936e-05
13:97578709 C T 0.727539 4.9665e-05
13:97583282 T C 0.058245 -2.4469e-05
13:97584304 A G 1.055561 1.4132e-05
13:97587036 T C 0.047093 3.4104e-05
13:97601646 T C 0.020374 -1.2383e-06
13:97607688 C T 1.072422 1.3054e-05
13:97609669 G A 0.060488 -5.6138e-05
13:97620441 C A 0.048761 -4.9707e-05
13:97621431 C T 1.930054 2.5987e-05
13:97623048 C A 0.047313 -2.7027e-05
13:97626491 C T 0.059134 1.2980e-05
13:97629747 T C 0.158682 -2.4613e-06
13:97634008 T C 0.260881 -8.8915e-06
13:97638626 G A 0.060403 7.5723e-05
13:97639827 G T 0.020828 -2.4975e-06
13:97641709 A G 0.955880 -2.0448e-05
13:97645968 T G 0.940525 5.5967e-05
13:97647220 G A 0.110833 1.7094e-05
13:97649919 G A 0.065704 -4.7712e-05
13:97664072 G A 0.052591 1.6200e-05
13:97664812 T C 1.154913 1.2138e-05
13:97682942 A G 0.883981 9.2360e-05
13:97683482 G A 0.062828 -3.4327e-05
13:97715542 G A 0.051611 2.0725e-05
13:97719995 T G 0.200763 -7.7957e-05
13:97727971 A G 0.065444 2.1845e-05
13:97729358 C T 0.081650 4.6592e-05
13:97731172 T C 0.901975 1.0248e-04
13:97746103 G A 0.033743 -3.4973e-05
13:97769672 T C 0.270832 8.1072e-06
13:97773935 G A 1.800191 -2.5577e-05
13:97784563 G A 0.076028 -1.1685e-05
13:97801863 G A 0.033438 3.1324e-05
13:97815414 A G 0.027381 -1.6002e-04
13:97818514 T C 0.146065 -4.1591e-07
13:97850861 A C 0.028848 2.4035e-05
13:97851109 G T 0.089602 -2.0609e-05
13:97856011 G A 0.164722 1.2317e-05
13:97862557 A C 1.306113 3.1721e-05
13:97865063 C T 0.123624 1.1742e-05
13:97867379 A G 0.038907 9.4862e-07
13:97870762 G C 0.091365 9.8469e-05
13:97885144 C T 0.072822 1.0881e-05
13:97895181 A C 1.217647 1.3554e-04
13:97907361 A G 0.074139 -4.9511e-05
13:97907994 C T 0.020101 2.0321e-05
13:97909862 A G 0.066957 -3.8425e-05
13:97914505 G A 0.023042 1.8985e-05
13:97915358 T C 1.292530 2.8743e-05
13:97921585 T G 0.069612 -4.8009e-06
13:97927604 G A 0.045307 -6.4081e-05
13:97930890 G A 1.147094 2.2780e-04
13:97933639 C T 0.063058 1.4503e-04
13:97935379 A G 1.258712 4.7557e-04
13:97938717 T C 1.130278 8.7078e-05
13:97947760 C T 0.027420 4.1419e-05
13:97952472 T C 0.092458 2.5641e-05
13:97956754 G A 1.165277 1.2408e-04
13:97961779 T C 0.027926 1.0843e-04
13:97966268 C T 0.953349 3.9804e-05
13:97970886 C T 0.156419 7.4757e-05
13:97971997 G A 0.614035 -4.8887e-04
13:97978175 G A 0.080900 4.9016e-05
13:97985769 G A 0.034687 6.9238e-05
13:97993412 A G 0.042094 -5.6686e-07
13:97998071 G C 0.079443 -7.8080e-05
13:98013093 C T 0.051163 -1.3977e-04
13:98016416 A G 0.129450 8.0450e-05
13:98028018 G T 0.189334 2.7402e-05
13:98035692 C G 1.840244 -4.2494e-05
13:98036911 A G 0.090112 8.8675e-06
13:98038846 A G 0.026281 1.9570e-05
13:98047241 C T 0.032772 4.0466e-05
13:98049567 A G 0.713556 3.5583e-05
13:98053110 C T 0.091680 3.5936e-05
13:98053846 A G 0.027868 1.3484e-05
13:98057841 G A 0.029942 6.7637e-05
13:98059087 T C 0.133219 -1.0157e-04
13:98064774 G A 0.112514 4.7235e-05
13:98065062 C T 0.042656 -1.7836e-05
13:98067134 T C 0.065107 7.5552e-05
13:98070273 G T 0.128798 2.3671e-04
13:98074367 A G 0.042237 -2.5953e-05
13:98077790 G T 0.766965 -3.2169e-05
13:98077896 T C 0.043360 -3.5806e-05
13:98094964 G A 0.086554 5.4384e-06
13:98099764 G A 0.048443 -1.2248e-04
13:98116353 A G 0.029806 -1.0095e-05
13:98122691 T C 0.074169 1.5442e-04
13:98136018 T G 0.061916 3.6143e-06
13:98146593 G A 0.800565 -2.6464e-04
13:98148311 A G 0.030458 2.3242e-05
13:98149202 C T 0.031399 -2.7871e-05
13:98151554 T C 0.045794 -9.8403e-05
13:98153481 C G 0.025674 -4.8294e-05
13:98184235 A G 0.023499 -1.8905e-05
13:98193879 A G 1.945812 2.7979e-05
13:98195113 T C 0.567205 9.7590e-05
13:98205979 A G 0.019942 1.8442e-05
13:98216613 T C 1.406118 -2.9440e-05
13:98218660 T C 0.031743 6.7531e-05
13:98218984 A G 0.024762 5.4478e-05
13:98225221 G A 1.421883 6.2418e-06
13:98238436 C T 1.497097 6.8320e-06
13:98244313 A C 1.348003 -2.4188e-05
13:98269568 G C 0.155325 2.6599e-05
13:98271469 C T 0.036586 -1.8090e-05
13:98272071 G A 0.124595 1.5849e-05
13:98273842 T G 0.197588 -4.2366e-05
13:98281637 T C 0.602243 1.7494e-05
13:98281745 T C 0.090151 -5.5521e-05
13:98283398 G T 1.677684 -3.2857e-06
13:98286317 G A 0.032000 -9.3318e-06
13:98288618 T C 0.065272 1.9469e-05
13:98291999 C A 0.026881 1.7388e-05
13:98302186 C A 0.031396 3.1542e-05
13:98306400 C T 0.076028 1.0043e-04
13:98307113 G T 0.026440 -8.5142e-05
13:98308641 A G 0.469160 4.9880e-05
13:98312891 G A 0.666213 4.8465e-05
13:98313495 T C 0.130982 -4.4610e-05
13:98314332 C T 1.070066 6.2947e-05
13:98314586 A G 0.031055 3.7575e-05
13:98317123 T G 0.182836 -8.2811e-05
13:98326041 A C 0.058566 -4.5054e-05
13:98326508 A G 0.023181 -3.8488e-05
13:98328559 C T 0.395355 7.2349e-05
13:98329887 G T 0.056502 9.0027e-05
13:98332188 A C 0.073020 1.8244e-04
13:98334937 T C 1.246310 3.3408e-05
13:98339091 G A 0.568669 -5.2361e-06
13:98345752 C T 0.032542 2.0331e-05
13:98347433 T C 0.023149 -3.9514e-05
13:98358326 T G 0.143440 -5.2186e-05
13:98359411 C T 0.236437 -6.1966e-05
13:98367702 C A 0.059852 4.7771e-06
13:98374003 A C 0.164173 -8.5325e-05
13:98377373 G A 0.024158 -4.6954e-05
13:98389240 G A 0.052331 -7.1166e-05
13:98390309 T C 0.255671 6.0682e-05
13:98396333 T C 0.666061 9.6391e-05
13:98399746 C T 0.057554 8.9699e-06
13:98400301 A G 0.040202 1.7128e-05
13:98414310 C A 0.332024 -1.0496e-05
13:98419205 C T 0.816621 -2.2932e-05
13:98426312 C T 1.544225 -1.2471e-04
13:98431760 G C 1.569912 2.7755e-05
13:98432321 A C 1.092618 2.1876e-05
13:98437208 A G 0.732962 -1.5550e-05
13:98438009 A G 0.320164 -8.1441e-05
13:98440146 T C 0.282309 -1.0234e-05
13:98449471 A G 0.064779 7.1089e-05
13:98449766 C T 0.818734 7.3491e-05
13:98452452 A G 0.192369 1.3250e-05
13:98481194 G A 0.073205 8.0547e-05
13:98495165 A C 0.111031 5.6820e-05
13:98495468 C T 0.139025 -3.2797e-06
13:98496798 A G 0.052120 -2.5680e-06
13:98500490 A G 0.260063 1.3756e-05
13:98501575 G A 0.058472 1.9743e-07
13:98504670 G A 0.606271 3.1021e-05
13:98505436 C T 0.054301 1.3779e-05
13:98505630 A G 0.198351 2.4026e-05
13:98505837 G A 1.613314 5.7347e-05
13:98508206 A G 0.043035 1.5294e-05
13:98512298 T C 0.421467 -8.5646e-07
13:98514884 G C 0.155228 -1.2421e-05
13:98518588 G A 1.582070 1.0300e-04
13:98521228 T C 0.045788 -1.2843e-04
13:98527439 T C 0.947873 -6.8001e-05
13:98538299 G T 0.394232 2.8286e-05
13:98539555 A G 0.029514 1.0574e-05
13:98540063 G T 1.965358 2.9762e-05
13:98540069 T C 0.066152 8.3955e-06
13:98545353 G A 0.348003 1.0720e-05
13:98546526 A C 0.021636 6.1567e-06
13:98551195 C T 0.057625 2.0468e-04
13:98553104 C T 0.603019 1.0338e-05
13:98561061 G C 0.150707 -1.4908e-05
13:98561064 C T 0.021610 4.6507e-05
13:98573138 G A 0.157903 -1.0381e-05
13:98576691 G A 0.610971 9.2350e-06
13:98581643 G C 0.029335 5.5549e-05
13:98583230 G C 0.086379 -5.4802e-05
13:98583380 T C 0.569104 3.9231e-05
13:98593750 A G 0.077437 4.2118e-05
13:98599539 G A 0.157993 3.6745e-05
13:98613825 T C 0.067826 -5.6125e-05
13:98618609 A C 0.082559 -1.3939e-04
13:98623149 G T 0.091735 -9.5585e-06
13:98630571 T C 0.159769 8.8594e-06
13:98632349 G A 1.131628 6.4319e-05
13:98641858 T A 0.103504 5.4795e-05
13:98664186 G C 0.061140 -1.2274e-05
13:98675951 G A 0.976527 4.8921e-05
13:98676381 G T 0.043633 -4.2802e-05
13:98683320 T C 0.049673 4.3998e-06
13:98683838 A C 0.172424 8.5686e-05
13:98686809 T C 0.123332 -8.7751e-06
13:98687324 A G 0.063036 -7.4576e-05
13:98692532 T C 0.068459 -1.8645e-05
13:98695967 A G 0.142648 -5.2063e-06
13:98704735 C T 1.115802 -5.2233e-05
13:98711545 C T 0.218696 3.1654e-05
13:98712595 G A 0.056005 -2.6651e-05
13:98726199 A G 0.629504 -2.4303e-05
13:98727102 T C 1.339775 7.6156e-06
13:98737123 C T 0.071248 3.8136e-05
13:98740703 A G 1.041854 -2.7605e-05
13:98742404 C A 0.097386 -2.1763e-05
13:98746497 A G 1.886863 -3.8601e-05
13:98749826 C T 0.857875 -2.6639e-04
13:98749827 A G 0.084214 -4.9712e-05
13:98749868 T C 0.062046 9.2893e-06
13:98749902 A G 0.411363 -3.2696e-05
13:98750316 G A 0.329064 -7.6016e-06
13:98751962 G A 0.876476 -6.3814e-05
13:98755189 A G 0.131618 2.2449e-05
13:98755233 T C 0.192892 -3.4210e-05
13:98755494 G A 0.233220 -9.4672e-05
13:98755528 A G 0.422808 1.3313e-05
13:98757345 T C 0.239809 8.9374e-05
13:98764233 G T 0.302478 1.3342e-05
13:98774904 C T 0.397718 1.0626e-04
13:98778028 T G 0.112310 4.3099e-05
13:98782402 T C 0.096603 -8.7366e-05
13:98785900 A G 0.097402 -8.6440e-05
13:98786532 C T 0.951294 -6.3359e-06
13:98787760 C G 0.060150 -5.3311e-05
13:98789948 C T 0.058615 -1.3678e-05
13:98790193 C T 1.866677 9.7384e-05
13:98791936 G A 0.119548 -4.0042e-06
13:98792802 T C 0.810321 -2.9919e-06
13:98800352 G A 1.395703 -3.2013e-05
13:98803205 G A 0.363028 1.2155e-04
13:98809338 T C 0.040156 -1.1345e-05
13:98809974 T C 0.169974 2.5503e-05
13:98817699 C G 0.055564 -2.8908e-05
13:98826946 T C 0.648083 -1.0464e-05
13:98829176 C T 1.886714 1.2878e-05
13:98832895 T C 0.975585 -9.4542e-06
13:98833251 A G 0.069599 4.7801e-05
13:98834220 A G 0.262273 -1.5118e-05
13:98843553 G C 0.553459 3.4308e-05
13:98844574 A G 0.117065 3.4314e-05
13:98845787 G A 1.548324 -1.3215e-06
13:98858249 T C 0.178150 2.9962e-05
13:98860236 A G 1.541245 -3.3881e-05
13:98862320 C T 1.183404 -6.6006e-05
13:98867917 G A 0.079057 3.7295e-05
13:98869907 A G 0.429926 1.0787e-05
13:98873820 A G 0.275915 -3.0331e-05
13:98873922 A G 0.082637 -4.5852e-06
13:98874655 A G 1.025671 3.2195e-05
13:98886012 G A 0.712128 3.1201e-05
13:98888626 C T 0.035398 9.6145e-05
13:98891056 T G 0.751843 -4.9976e-05
13:98893481 T C 0.052065 3.2093e-05
13:98896776 T C 0.760957 8.0174e-05
13:98897677 G A 0.749574 4.4153e-05
13:98900654 C T 0.942894 -2.0918e-05
13:98900950 G A 0.233246 -3.0345e-05
13:98902556 G A 0.024268 2.3744e-05
13:98903366 C T 0.036226 3.6761e-05
13:98905328 C T 0.037563 3.1031e-05
13:98905895 C T 1.719778 6.8661e-06
13:98905913 A G 1.370123 8.0001e-06
13:98908127 A G 0.080809 2.8964e-05
13:98908195 G A 1.708632 -3.7532e-06
13:98908602 A G 0.064568 -9.5238e-05
13:98914693 C T 0.291290 1.9893e-04
13:98916143 T C 0.124199 -1.9148e-04
13:98918193 A G 0.021055 9.4130e-05
13:98920453 C T 0.692816 -4.5537e-05
13:98922749 G A 0.137091 7.3315e-05
13:98922816 G A 1.612512 -3.2374e-05
13:98930889 A G 0.059030 2.2960e-05
13:98930916 G T 0.056265 6.8394e-05
13:98932809 A G 0.041354 1.0315e-05
13:98933157 C G 1.108385 -2.4176e-05
13:98937421 G T 0.435914 1.9102e-06
13:98938021 C T 1.838930 1.9611e-05
13:98939167 C T 1.531800 2.4117e-05
13:98939866 T C 0.073747 -1.4088e-04
13:98942096 G A 0.112160 -1.8514e-04
13:98942230 A G 1.289839 -1.0457e-05
13:98944593 A G 0.088492 -1.1428e-04
13:98948801 G A 0.735124 -1.1057e-05
13:98949433 C A 0.037836 -3.4318e-05
13:98951432 A C 1.943949 -3.7164e-05
13:98954148 C T 1.739597 4.2730e-05
13:98955389 T C 1.091962 3.0196e-04
13:98955624 A G 0.711281 4.7565e-04
13:98955814 T G 0.511732 -5.9915e-05
13:98958094 T C 0.128184 3.1086e-05
13:98958520 T C 0.094007 5.0800e-05
13:98959552 T G 1.124893 1.6130e-05
13:98960762 T C 0.501160 6.4949e-06
13:98960861 C A 1.660507 4.4608e-05
13:98962214 T C 0.161671 3.2466e-06
13:98962748 C T 1.748087 5.1697e-05
13:98964034 G A 1.207095 1.4818e-05
13:98966317 G A 1.328434 2.2308e-05
13:98968711 A G 0.102066 -2.2649e-05
13:98973547 T C 0.020442 6.5829e-05
13:98975148 C T 0.608903 5.1315e-04
13:98979260 T C 0.024054 -3.2249e-05
13:98983759 A G 0.057122 -3.7701e-05
13:98987454 A C 0.269793 -2.6536e-05
13:98990669 A G 0.041708 6.6129e-06
13:98994030 G A 0.647641 5.5806e-05
13:98997765 A G 0.497567 2.7899e-05
13:98999998 A G 0.151898 1.5412e-05
13:99005369 A C 0.088973 2.5439e-05
13:99005420 T C 1.591808 -4.6477e-05
13:99014526 A G 1.184336 -3.3469e-05
13:99015543 G T 0.115971 1.2661e-05
13:99024692 C T 0.064152 -1.7152e-06
13:99030182 G A 0.044824 6.0387e-06
13:99035774 T C 0.492647 1.5813e-05
13:99035888 G A 1.743933 2.5059e-05
13:99037870 C T 0.352593 2.3214e-05
13:99041094 T C 0.039598 -7.5526e-05
13:99041923 C T 0.057696 -4.6900e-05
13:99051513 C T 1.066509 -9.3727e-06
13:99054035 C T 1.379970 -4.9306e-05
13:99055946 G C 1.204570 -5.5567e-05
13:99056213 C T 0.045522 -1.0313e-04
13:99056572 T C 0.085263 1.1341e-04
13:99058695 A G 0.159551 -1.5673e-05
13:99059677 T C 0.059141 -1.8737e-05
13:99063471 A C 0.366436 1.3299e-06
13:99064244 C T 0.170928 -1.0866e-05
13:99065955 A C 0.234080 2.3857e-05
13:99067637 G T 0.085941 -3.1910e-06
13:99081156 T C 0.193382 -3.4021e-05
13:99081976 T C 0.130314 -1.3152e-04
13:99082213 G C 0.139778 6.2155e-06
13:99082865 A G 1.220692 -3.7229e-05
13:99084496 T C 0.777192 -8.5201e-06
13:99084514 A G 0.051708 4.1917e-05
13:99085522 T C 0.240656 -3.0109e-04
13:99085646 A G 0.649777 3.2421e-05
13:99087463 A C 0.483185 3.6150e-05
13:99088317 C A 0.077210 -1.0039e-04
13:99088522 A G 0.097493 -7.0322e-05
13:99089432 T C 0.548298 -5.6992e-05
13:99091634 T C 0.664123 2.9102e-05
13:99093690 A G 0.070852 -3.1837e-04
13:99095057 C T 1.622246 1.0337e-05
13:99095119 G T 0.142388 3.1752e-05
13:99096814 A G 0.043256 1.0324e-04
13:99098055 T C 1.681313 1.2661e-04
13:99104689 C T 0.440877 2.5986e-05
13:99105892 C G 0.767997 3.9247e-05
13:99109319 A C 1.007959 5.8358e-06
13:99111209 C G 0.897593 -4.7103e-06
13:99111943 T C 0.051916 9.8446e-06
13:99112394 T C 0.026959 5.7044e-05
13:99112754 G T 1.777186 8.3073e-05
13:99117566 A G 0.047083 -2.5279e-05
13:99120272 T C 0.579974 -2.9730e-05
13:99126303 C A 1.150603 7.6848e-06
13:99129172 A G 0.027865 -9.8594e-05
13:99131294 T C 0.665902 1.2548e-05
13:99145204 G A 0.035414 -1.6586e-05
13:99166960 T C 0.047151 -2.4832e-05
13:99167433 C G 0.196125 3.0362e-05
13:99168462 T C 0.089706 6.1464e-05
13:99172277 G A 0.032704 -8.7585e-06
13:99176862 A G 0.059793 9.3162e-05
13:99190397 C A 0.450773 -7.2451e-05
13:99191352 T C 0.211143 3.8356e-05
13:99191965 A G 0.157257 -2.7570e-05
13:99200102 A C 0.064805 -1.1952e-04
13:99206568 C G 0.086950 3.4188e-05
13:99216379 A C 0.035619 5.4587e-06
13:99220614 A C 0.039267 -1.7013e-05
13:99225951 A G 0.056713 3.6837e-05
13:99232558 A G 0.122881 1.6646e-05
13:99234602 T C 0.336896 -2.9764e-05
13:99241019 T C 0.064973 8.9426e-07
13:99241244 A G 0.478658 -5.0066e-05
13:99246850 C T 0.062835 5.2143e-05
13:99250525 A G 1.420309 5.3202e-05
13:99252931 C T 0.750262 1.1376e-03
13:99263260 T C 0.054548 9.6334e-07
13:99265701 G A 0.137143 8.1583e-05
13:99266781 A G 1.339905 -4.9228e-05
13:99270349 T C 0.030789 -8.4843e-06
13:99272050 T C 0.234223 3.0788e-05
13:99273230 T C 0.080031 4.2286e-05
13:99275314 T C 0.667184 8.6363e-05
13:99281681 C T 0.061526 4.0845e-06
13:99282707 T G 0.179438 2.9169e-04
13:99283410 T C 0.067353 -1.8572e-05
13:99284236 A G 0.153891 2.9767e-05
13:99284401 T G 0.066927 9.9510e-06
13:99286895 C A 0.086301 1.5496e-05
13:99299645 A G 0.790529 3.1251e-05
13:99302894 A G 0.044892 -3.9218e-06
13:99303797 G A 0.139356 2.4025e-06
13:99310353 T C 0.212243 1.5416e-05
13:99312259 G A 0.062594 -5.0538e-05
13:99316455 C A 0.465405 1.9070e-05
13:99320462 C T 0.232386 2.1011e-05
13:99325050 C T 0.038053 -6.3428e-05
13:99331782 C T 0.105458 -1.0903e-04
13:99335265 G A 0.156627 -2.1392e-05
13:99338531 T C 0.048576 -1.9650e-06
13:99339447 C A 0.045749 1.5044e-05
13:99340771 A G 0.073997 4.4290e-05
13:99348816 G A 1.126850 -1.2387e-05
13:99354931 T C 1.314361 -3.2399e-07
13:99356607 T G 0.049790 3.0653e-06
13:99356612 G A 1.318645 4.4777e-06
13:99358401 G C 0.038644 -3.2785e-06
13:99360452 T C 0.163437 -3.0099e-05
13:99370485 C T 0.215184 1.5092e-05
13:99372111 C T 0.032474 2.2984e-05
13:99372361 G A 0.048170 -3.0338e-05
13:99374996 C T 1.464977 2.0332e-05
13:99375450 G C 0.066213 -6.5467e-06
13:99375903 C T 1.075052 4.8133e-06
13:99377821 T C 0.032902 3.0387e-05
13:99380908 T C 0.020922 3.5434e-05
13:99381562 G T 1.943491 3.3033e-05
13:99384038 A C 0.020922 2.3933e-05
13:99384340 G T 0.737691 -3.0695e-05
13:99384598 A G 0.108564 -2.1947e-04
13:99385319 G A 0.973326 -1.4767e-04
13:99385553 A G 0.132777 1.1046e-05
13:99385990 G T 0.100904 -1.1718e-05
13:99391609 A G 1.856921 5.9007e-06
13:99392904 A G 0.668605 -5.4247e-06
13:99394096 C T 0.032688 1.2958e-05
13:99394571 C T 0.399033 -6.4887e-05
13:99398883 A G 1.401006 2.7136e-05
13:99400283 T C 1.672965 -1.0925e-05
13:99401195 T C 0.050140 -1.5917e-05
13:99408664 A G 0.020679 9.7376e-06
13:99409808 C T 0.076184 2.3124e-05
13:99411336 T C 0.079735 -3.4804e-05
13:99414646 G A 0.043308 6.1898e-05
13:99415628 T G 0.024528 3.8841e-05
13:99416012 A G 0.098953 -1.3489e-05
13:99416030 C G 0.030828 3.8151e-05
13:99417698 A G 1.065934 1.4671e-05
13:99420288 C T 0.100810 7.4811e-06
13:99421776 T C 0.046125 6.5375e-05
13:99423153 G A 0.134592 4.2525e-05
13:99423634 T C 0.151349 -9.9101e-06
13:99426429 C T 1.030682 4.4986e-05
13:99429660 T C 0.651341 1.6533e-05
13:99431345 T C 0.875103 2.5775e-05
13:99434592 G A 0.073208 5.0263e-05
13:99436548 A G 0.081063 2.2012e-05
13:99437563 T C 0.695256 -6.6335e-06
13:99439068 G A 0.051630 -1.2632e-05
13:99439236 G A 0.029312 -1.4615e-05
13:99440592 T C 0.077307 -1.8353e-05
13:99441596 G A 0.037290 1.4139e-05
13:99441649 A G 0.071893 1.0793e-04
13:99444196 G T 0.795021 5.8935e-07
13:99457063 C T 0.813207 4.0548e-05
13:99457413 A G 0.094257 -1.0619e-04
13:99457431 G T 0.383710 -2.1957e-06
13:99463389 A G 0.832802 4.9890e-06
13:99472096 C T 0.086207 6.2565e-05
13:99472496 G A 0.084318 1.6352e-04
13:99479139 C T 0.247203 6.5999e-06
13:99482979 G A 0.026885 1.0507e-05
13:99503533 C T 0.311401 -9.1898e-06
13:99518537 C A 0.444288 2.8737e-05
13:99533334 C T 0.147104 4.0341e-06
13:99542810 T C 0.057116 -5.1892e-05
13:99549340 G T 0.023483 -1.6739e-05
13:99551265 G A 0.226115 -7.7206e-06
13:99552723 C A 0.248657 -3.7203e-05
13:99554548 T C 0.034954 -1.7489e-05
13:99554621 A G 0.088002 -5.2212e-05
13:99558569 T C 0.028851 -4.7700e-05
13:99564989 C G 0.054103 3.1250e-05
13:99577552 T C 1.397919 -4.9389e-06
13:99578413 T G 0.439871 3.6796e-05
13:99592598 G A 0.031490 2.6530e-05
13:99592980 G C 0.420847 -2.9502e-05
13:99593386 T C 0.027897 -1.8982e-05
13:99607911 G A 0.743433 6.8641e-06
13:99616149 T C 0.618721 7.4105e-06
13:99623523 A G 0.107447 -1.2051e-05
13:99625092 G A 0.193304 1.9207e-05
13:99630739 A G 0.077846 1.1933e-04
13:99635611 A G 0.205265 1.4064e-05
13:99649118 T C 0.041244 -7.0336e-05
13:99666058 T C 0.401256 1.6984e-05
13:99668707 C T 0.042357 1.8032e-05
13:99678439 A G 0.055428 2.3036e-05
13:99683144 C T 0.050014 2.0217e-05
13:99704629 G A 1.960262 1.5956e-05
13:99706903 G A 1.139869 -6.2681e-05
13:99717731 A G 0.428809 -1.3005e-04
13:99724448 A G 0.065996 -2.7117e-05
13:99728964 T G 0.538723 1.2784e-05
13:99728987 G A 1.044373 -8.4882e-05
13:99738005 A G 0.085035 2.1083e-05
13:99738554 A G 0.210471 8.4364e-06
13:99747364 A G 0.075185 4.2518e-05
13:99763001 G T 0.592671 1.3065e-05
13:99763639 A G 0.032776 -8.6606e-05
13:99764149 A G 0.032078 -3.7079e-05
13:99765126 C T 0.319203 -1.9826e-05
13:99767577 C T 0.240264 7.8073e-05
13:99767741 C T 0.096977 -7.0629e-08
13:99771682 A G 1.952255 -2.4187e-05
13:99774724 G A 0.362109 7.6817e-05
13:99776234 T G 0.231993 1.6040e-05
13:99776772 G C 0.682666 8.9853e-06
13:99777520 T C 0.041305 2.1526e-05
13:99783183 T C 0.148159 3.1031e-05
13:99783668 C T 1.591564 1.4860e-05
13:99788428 T G 0.044743 6.2148e-05
13:99793914 A G 1.444963 5.0232e-06
13:99847017 T C 0.697132 1.1703e-05
13:99849781 C T 0.082890 6.9853e-05
13:99854441 G A 0.037034 -2.5896e-05
13:99877045 C A 0.068956 9.2780e-05
13:99881187 C G 0.020701 7.9205e-05
13:99890323 A G 1.422071 1.7153e-05
13:99907341 A G 0.414586 -3.9682e-05
13:99911752 C T 0.123605 -2.5969e-05
13:99912986 G A 0.020867 8.1785e-05
13:99916437 A G 0.059748 7.6018e-05
13:99919905 A G 0.960538 1.3773e-05
13:99948097 G A 0.135250 5.5451e-05
13:99948178 A C 0.712611 1.0473e-05
13:99955398 G A 0.219238 -4.1335e-05
13:99967370 C A 0.021120 9.2466e-05
13:99968151 G A 0.483390 -6.0609e-06
13:99968512 G A 0.462390 -8.8526e-05
13:99975380 A G 1.433701 2.7419e-05
13:99979452 G A 0.205544 1.6581e-05
13:100019762 G A 0.022896 1.2032e-04
13:100022986 T C 0.045749 -1.3740e-04
13:100027812 A G 0.704270 1.2158e-05
13:100029932 T C 0.243000 -1.1047e-05
13:100035933 T C 0.131855 -4.3809e-05
13:100038233 G A 1.302322 1.2984e-05
13:100041738 C G 1.728113 -2.8939e-05
13:100044118 T C 0.021562 -6.4047e-05
13:100047932 A G 0.078034 5.3149e-05
13:100056531 G C 0.108733 1.3403e-04
13:100059098 G A 0.123683 -1.5588e-05
13:100059315 T C 0.704043 1.0604e-05
13:100059958 C T 0.312400 4.6544e-05
13:100063415 G A 0.908207 -4.6252e-06
13:100063855 A G 0.194115 -1.0564e-05
13:100064765 A G 0.474798 -4.2491e-05
13:100070294 T C 0.025921 -1.3606e-05
13:100073809 G C 0.044678 -4.7148e-05
13:100074624 G A 0.066311 2.9252e-05
13:100078915 G T 1.294309 -8.7469e-06
13:100080579 A C 1.608770 -2.6691e-05
13:100081766 T C 1.502812 -3.1928e-06
13:100083373 A G 0.196673 -5.7377e-06
13:100085133 C T 1.800753 3.2033e-05
13:100086424 T C 0.080994 2.7161e-05
13:100087510 A C 0.277927 -3.6251e-05
13:100092003 C T 0.181597 -2.2474e-05
13:100100823 A C 0.304899 8.0104e-05
13:100105228 G A 0.262497 1.2213e-06
13:100106476 T C 0.045392 9.2738e-05
13:100106887 C T 0.256093 2.3259e-05
13:100108807 A G 1.968844 -1.7705e-05
13:100110910 C G 0.112131 2.3368e-06
13:100111887 C A 0.094412 8.5064e-07
13:100116569 C A 0.286168 -6.3331e-05
13:100117012 A G 0.196228 -5.7473e-05
13:100117239 G T 0.028663 -1.3227e-04
13:100120957 A G 0.032003 3.7995e-05
13:100124160 T G 0.401526 5.1426e-05
13:100160560 G A 1.811571 6.3898e-05
13:100183835 T G 0.093572 -2.7413e-05
13:100197070 C T 0.164521 -2.1326e-05
13:100200783 C T 0.022214 7.2168e-05
13:100201026 T C 1.243909 9.9128e-06
13:100206529 C T 0.083403 1.8827e-05
13:100226814 G A 0.041955 -2.0561e-05
13:100228840 A G 1.159766 -1.5120e-05
13:100232160 A C 0.065665 -5.4865e-05
13:100234411 A G 0.074785 -3.1402e-05
13:100267192 G T 0.799296 1.9575e-05
13:100267241 G A 1.672896 1.8395e-05
13:100269858 C T 0.063467 3.7953e-05
13:100272019 A G 0.494214 -7.0249e-05
13:100275606 G A 0.603794 2.5140e-05
13:100277143 T G 0.809705 -1.6102e-05
13:100292507 T C 0.102384 -2.8516e-06
13:100300559 T C 0.196647 -1.1151e-05
13:100304678 G A 0.035327 -4.9711e-06
13:100309190 A G 0.049576 2.2480e-05
13:100310151 G A 0.030594 1.3599e-04
13:100316915 T C 0.215414 -3.7792e-06
13:100319589 C T 0.924663 2.0797e-05
13:100327135 G A 0.693189 -1.3394e-05
13:100332708 G A 0.169571 -2.0712e-05
13:100350314 A G 0.923559 2.8817e-05
13:100353310 A G 0.859998 3.8342e-06
13:100358796 C T 0.338467 8.1135e-05
13:100374060 C A 0.331781 -1.4724e-05
13:100374986 G A 0.092585 2.9236e-05
13:100375661 C T 0.593401 1.4103e-05
13:100376936 G C 0.166101 -1.2627e-05
13:100384236 T C 0.046888 1.5083e-04
13:100386679 A G 0.168691 -1.4221e-05
13:100388908 G A 0.768455 9.4121e-07
13:100389732 G A 0.138577 -9.5045e-07
13:100389873 C T 1.293004 -3.3523e-06
13:100390593 A G 0.421007 1.6216e-06
13:100398242 T C 0.729480 2.4418e-05
13:100400105 C G 0.866996 -3.4334e-05
13:100401676 G A 0.154417 -1.6076e-05
13:100402073 T C 0.022363 -2.4313e-05
13:100402450 T C 1.760898 9.7116e-06
13:100405510 G T 0.072004 -4.9692e-05
13:100405973 C T 0.941430 8.3752e-06
13:100410904 T C 0.070358 3.0339e-06
13:100413797 G T 0.428751 1.2607e-05
13:100421947 A G 0.238293 2.5222e-06
13:100425097 T G 0.057820 8.7673e-05
13:100426040 A G 0.223259 7.1733e-07
13:100426080 T C 0.046973 6.0478e-05
13:100431065 T G 0.419770 1.4558e-05
13:100445921 G A 0.020286 -2.0256e-05
13:100446325 A G 0.247563 8.3998e-06
13:100448416 C A 0.863172 3.5725e-07
13:100451234 A T 0.095510 -3.5456e-05
13:100453724 C T 0.057872 -1.1728e-05
13:100456122 A G 1.299161 1.0148e-05
13:100458674 C T 0.055220 -5.8814e-05
13:100458813 G A 0.055269 1.7229e-05
13:100459079 T G 0.039605 -2.3310e-04
13:100459383 G A 0.022152 -7.3649e-06
13:100462519 C G 0.196981 3.0575e-05
13:100463872 A G 0.026956 -3.8234e-05
13:100467523 A G 1.023022 -2.7315e-05
13:100469248 A G 0.550126 -1.2374e-04
13:100470872 A G 0.040786 -1.4240e-04
13:100473105 C T 0.050796 4.0381e-06
13:100476828 T C 0.836466 -9.3105e-06
13:100477134 A C 0.747581 -4.9327e-05
13:100477148 G A 0.321034 2.1629e-04
13:100477205 T C 0.222986 -2.8077e-05
13:100477386 A G 0.835901 -2.1595e-05
13:100478231 A G 1.421312 -2.4128e-05
13:100481227 G A 0.139210 1.7342e-05
13:100488738 G A 0.127023 1.0362e-05
13:100493160 A G 1.099443 -3.9177e-05
13:100493418 A G 0.132362 2.0098e-05
13:100497869 T C 0.070021 2.9856e-05
13:100499373 G A 1.250049 -2.2460e-04
13:100499574 A G 0.026424 -3.7846e-05
13:100502104 A G 0.066872 6.2373e-05
13:100503666 T G 1.081186 -1.5985e-04
13:100506064 A C 0.132927 3.1290e-05
13:100506832 A G 0.085909 8.8533e-05
13:100509687 T C 0.498674 -2.0633e-05
13:100510372 C T 0.358837 4.1432e-06
13:100511247 A G 0.094581 -7.3580e-05
13:100511798 C A 0.100492 -6.4721e-05
13:100516716 T C 0.502692 -1.0150e-04
13:100517028 A G 0.117331 9.7067e-06
13:100517409 A G 0.611113 -4.8983e-05
13:100518580 G A 1.414213 -5.9328e-04
13:100518634 T C 0.052734 4.2017e-05
13:100523386 C T 1.115377 -4.0217e-05
13:100527147 T C 0.484467 4.8870e-05
13:100528397 T C 0.031250 1.0829e-04
13:100538804 C T 1.670722 1.5979e-06
13:100544005 G A 0.090634 3.5531e-05
13:100546789 T C 1.836583 -1.0417e-05
13:100550434 A G 1.163291 -2.8098e-04
13:100553817 A G 0.219387 1.0999e-04
13:100555038 C G 0.741589 2.8581e-04
13:100557047 G A 0.077797 9.2210e-05
13:100558669 T C 1.514799 -1.6831e-05
13:100559150 A G 0.058433 1.7761e-05
13:100561626 T G 0.167783 -4.8365e-05
13:100563516 T C 0.041000 2.5060e-05
13:100563994 C T 1.829209 -8.8885e-05
13:100564636 T C 0.073335 -1.0821e-05
13:100565998 T C 0.317951 -1.5348e-05
13:100568618 T C 1.109070 -1.3055e-04
13:100570435 C T 0.280160 1.3844e-04
13:100571075 A G 0.048047 1.0800e-04
13:100575282 A G 0.074857 1.3674e-05
13:100575762 C T 0.192986 9.0646e-06
13:100581539 T C 0.125825 4.1836e-05
13:100582500 A G 1.573972 -1.2342e-05
13:100582834 A G 0.072004 -1.7398e-06
13:100583621 T C 0.358458 3.1541e-05
13:100584120 T G 0.129622 -5.0406e-05
13:100586799 T G 0.045970 2.2716e-05
13:100587165 G A 0.190743 -1.0685e-05
13:100591943 G A 0.050420 1.1003e-04
13:100592795 A G 0.446901 -7.8610e-05
13:100594096 T G 0.676252 -6.2994e-05
13:100596675 A G 1.622415 2.1681e-05
13:100603888 A G 0.432461 2.9027e-05
13:100606096 C T 1.600094 -2.1461e-05
13:100607297 T C 1.162057 -3.8983e-05
13:100607344 T G 0.045408 4.2911e-05
13:100615365 A G 0.044051 -5.1811e-05
13:100618823 A G 0.034379 -1.2995e-05
13:100620080 C T 0.437355 -2.5471e-05
13:100623882 A G 0.059962 2.0000e-05
13:100625656 G A 0.034152 -7.9327e-06
13:100625951 A G 1.494883 -1.4468e-05
13:100626896 T C 0.619935 -9.5618e-06
13:100631240 G A 0.641010 3.1555e-05
13:100635377 T C 0.230776 -1.3203e-05
13:100635606 A G 1.301125 4.7491e-05
13:100635783 T C 0.394820 -7.1512e-06
13:100636368 C T 0.258320 -2.0168e-05
13:100636688 G C 0.238108 4.0886e-07
13:100642261 A G 0.086791 1.9019e-05
13:100650488 C T 1.713816 -1.9591e-05
13:100661188 G C 0.031519 6.2733e-06
13:100669995 A G 0.645554 -3.4735e-05
13:100681190 C T 0.251906 1.0837e-05
13:100692490 A G 0.056113 8.7786e-05
13:100700495 T C 0.162018 7.8539e-05
13:100709586 A C 0.119431 -4.9115e-05
13:100709699 C T 1.785031 5.0843e-05
13:100720639 C T 0.040251 -4.4435e-05
13:100723564 C A 0.166316 8.8993e-06
13:100723812 C T 0.168338 2.0858e-05
13:100726706 G A 1.513342 1.5334e-05
13:100727590 C T 0.999279 1.9578e-05
13:100729003 C A 0.030432 5.3007e-06
13:100743318 A G 0.215177 5.6224e-05
13:100780196 G A 0.497769 -1.9778e-05
13:100781648 G A 0.203593 2.7114e-06
13:100795208 A G 1.239598 -2.0042e-05
13:100830284 A G 0.071248 -6.8562e-05
13:100847741 T C 1.513689 3.3867e-05
13:100859301 T C 0.046518 -3.6878e-05
13:100861262 T C 0.376770 1.1964e-05
13:100862964 A C 0.505523 3.1735e-05
13:100865182 C A 0.099167 1.0570e-05
13:100867545 T C 0.360068 -2.0164e-04
13:100879916 A C 0.082426 -4.6927e-05
13:100885906 G A 0.153031 2.7760e-04
13:100907538 A G 0.036641 2.8414e-05
13:100948906 G A 0.067077 -2.5260e-05
13:100950642 T C 0.089307 -1.5695e-04
13:100951856 G A 1.023866 3.5159e-06
13:100958697 T C 0.069586 -1.5426e-05
13:100962156 G A 0.104435 -3.8503e-05
13:100962169 G A 0.037781 6.5117e-05
13:100964255 A G 0.028939 1.1507e-05
13:100964404 G A 0.169357 -6.1354e-05
13:100976363 C T 0.169548 2.6496e-04
13:100978151 T C 0.052078 -1.2170e-05
13:100978292 G A 0.037131 1.3189e-05
13:101002429 G A 0.033431 2.1525e-04
13:101013354 G A 0.157023 -5.3195e-05
13:101015705 A C 0.257180 -2.5126e-05
13:101016517 C T 1.562706 -2.0431e-04
13:101022243 G C 0.078748 -1.2840e-04
13:101040056 T C 0.633396 -3.2899e-05
13:101065699 C G 0.478661 -2.5419e-04
13:101068346 C T 0.041796 -6.1323e-06
13:101070070 A G 0.077265 2.5684e-05
13:101084588 C T 0.551953 -4.1851e-05
13:101085914 A C 0.225667 -6.0179e-05
13:101103825 T C 0.025609 2.5019e-05
13:101115086 G A 0.452188 4.9142e-05
13:101116046 T C 0.112193 -1.9618e-05
13:101122350 T C 0.127776 8.8747e-05
13:101126116 G A 0.511891 -5.4398e-05
13:101134343 G A 1.067596 -4.0408e-06
13:101143215 G T 0.066489 -1.0354e-05
13:101143704 T C 0.439965 8.0094e-05
13:101149347 G T 0.045606 -7.1059e-05
13:101157572 A G 0.039033 2.3751e-05
13:101163501 G T 0.214346 1.6588e-05
13:101167939 T C 0.688901 1.2000e-05
13:101176376 T C 0.950729 1.6769e-05
13:101178466 G A 0.876622 2.4119e-05
13:101178719 A G 0.024441 9.9524e-05
13:101182535 T C 0.027608 -8.3976e-05
13:101185001 A G 0.501345 -2.1796e-05
13:101185402 T C 0.050212 5.6622e-05
13:101186056 C T 1.040864 3.4174e-05
13:101189023 G A 0.044762 1.0690e-04
13:101191068 G A 1.955754 -8.0250e-05
13:101192964 C T 0.026969 -5.8110e-05
13:101199253 A C 0.028835 2.2990e-05
13:101204054 G A 0.219458 1.7952e-05
13:101214375 T C 1.022526 4.2784e-05
13:101224528 T C 0.035694 9.6444e-05
13:101230326 T C 0.052117 -1.9982e-05
13:101233773 G A 0.540742 -9.0901e-05
13:101239143 T C 0.070644 4.2075e-05
13:101246215 G A 0.947523 -1.2987e-05
13:101246414 A G 0.198143 -2.5613e-05
13:101252945 A G 0.061218 7.6165e-05
13:101264623 T C 0.072572 3.5843e-05
13:101265985 T C 0.360788 7.0827e-05
13:101273599 A C 0.800461 -1.7028e-05
13:101280535 C T 0.352573 6.7173e-06
13:101281015 T A 1.136763 1.1553e-05
13:101281575 G A 0.318795 6.0744e-05
13:101287340 T C 0.587643 9.2163e-06
13:101288688 C G 0.417569 -4.2154e-05
13:101302919 C T 0.267982 -1.7955e-05
13:101308654 A G 0.040202 -3.3466e-05
13:101315898 A G 0.037183 -2.5798e-05
13:101321956 G C 1.260871 -2.6398e-05
13:101333307 A G 0.031669 1.1047e-05
13:101335507 T C 0.454207 5.8429e-05
13:101347995 A G 0.034243 -2.7672e-05
13:101349110 T C 0.024187 2.3633e-05
13:101369725 T C 0.094497 2.3605e-05
13:101376965 A G 0.137389 4.1547e-05
13:101382724 T C 1.788643 -7.4383e-05
13:101387516 C A 1.235515 -4.9317e-05
13:101389227 T C 0.060322 -5.5498e-05
13:101390757 C A 1.965722 -4.5598e-06
13:101392264 A C 1.855155 -5.9291e-05
13:101395935 G T 0.274185 -3.3141e-06
13:101397403 T C 0.092501 4.6634e-05
13:101399090 C T 0.154975 -5.1384e-05
13:101402051 A G 0.050640 4.3975e-05
13:101402224 T G 0.249306 3.3018e-05
13:101402225 T C 0.394817 1.5613e-06
13:101411721 A C 0.126584 -4.0659e-05
13:101416239 C T 0.024746 5.4546e-05
13:101417627 G T 0.386767 2.5076e-06
13:101419594 C A 0.099771 -4.6615e-05
13:101420031 T C 0.083958 1.4050e-05
13:101428120 A G 0.028955 4.6544e-06
13:101436042 C T 0.049660 1.8623e-05
13:101436115 A G 1.813989 -2.3736e-05
13:101441872 A C 0.040439 5.7143e-05
13:101443240 G A 0.052718 1.7987e-05
13:101453980 T C 0.604752 -6.7248e-06
13:101461527 A C 0.336497 -9.6412e-05
13:101462398 T C 0.155241 -2.5874e-05
13:101475666 T C 0.050621 2.7491e-05
13:101477664 C T 0.124984 9.6234e-05
13:101477717 T C 0.419393 1.0561e-04
13:101481087 A G 0.066515 6.6804e-05
13:101486713 A G 0.278476 5.1990e-05
13:101489067 T C 0.129840 9.6891e-06
13:101503528 C T 0.136266 -6.2869e-06
13:101504370 A G 0.043224 -1.5519e-05
13:101508899 A G 0.035801 1.7678e-04
13:101510128 G A 0.263857 -1.4070e-05
13:101510191 A G 0.026404 3.1530e-05
13:101511770 G A 0.038086 -1.2320e-04
13:101512217 T C 0.107389 5.9260e-05
13:101521287 G A 1.952495 -3.0505e-05
13:101522004 A G 0.024061 -1.6747e-04
13:101522612 G A 1.130476 7.0832e-05
13:101522970 G A 1.170146 4.4939e-05
13:101523953 T C 0.583148 -1.1567e-05
13:101524245 T C 0.350450 9.5639e-06
13:101524929 A G 0.380029 -2.9572e-05
13:101524972 G A 0.876184 6.2530e-05
13:101525072 C T 0.289580 1.2641e-05
13:101525115 T C 0.022655 -1.1576e-04
13:101525151 C T 0.073244 1.6178e-05
13:101526803 C T 1.297233 -1.9404e-05
13:101529278 G A 0.060189 9.1044e-07
13:101530445 G A 0.194758 -1.2602e-04
13:101534489 G A 0.272234 -5.9028e-06
13:101535111 A C 0.536309 -3.6545e-05
13:101535528 G A 0.087041 9.9120e-05
13:101539890 T C 0.738055 2.5147e-05
13:101542442 A G 0.041078 -9.3745e-05
13:101546159 C T 0.071549 3.7301e-05
13:101548910 C T 0.467820 3.7438e-05
13:101550336 G C 1.617573 -7.8250e-06
13:101550997 A G 0.113962 -1.3019e-05
13:101563379 G A 0.827605 4.1847e-05
13:101564717 G T 0.183456 6.2742e-05
13:101572490 C T 0.586001 1.7800e-04
13:101572869 A G 0.172706 -5.1314e-05
13:101573696 G A 0.028851 1.1576e-05
13:101576545 G C 0.058664 8.2940e-06
13:101576967 A G 1.382927 7.3311e-05
13:101580519 C T 0.563716 1.7398e-05
13:101580589 C T 0.645765 1.3875e-04
13:101583564 T C 0.084007 -1.7415e-05
13:101584215 T G 0.032065 -7.3216e-05
13:101593818 A G 0.022766 -1.5387e-05
13:101596736 C T 1.951194 2.2290e-06
13:101599892 G A 0.174527 -8.4925e-05
13:101600415 G A 0.470530 2.3476e-05
13:101600710 G T 0.153858 1.6039e-05
13:101602162 A G 1.391814 9.1721e-05
13:101602405 C T 0.025771 -2.1905e-05
13:101606651 T C 0.743965 5.9099e-05
13:101607430 A G 0.549568 1.8635e-05
13:101608356 G T 0.603444 2.3646e-06
13:101612396 T C 0.408280 -1.8984e-05
13:101614644 C G 0.589838 6.3943e-05
13:101615476 T A 0.023246 6.6490e-05
13:101615538 T C 0.712235 -4.3629e-05
13:101625555 G A 0.038209 3.2994e-05
13:101627314 T C 1.287304 1.6399e-06
13:101643605 G A 0.038761 -6.3366e-05
13:101644160 G A 0.528837 1.4056e-04
13:101653425 T C 0.089463 -6.8171e-06
13:101653616 G T 0.465733 1.7415e-06
13:101654589 G T 0.256281 -5.1986e-05
13:101664183 G A 1.777802 2.3304e-05
13:101672045 G A 1.697804 -6.4874e-06
13:101675396 A G 0.691150 1.5236e-06
13:101676386 A G 0.093263 3.2715e-05
13:101680198 C A 0.443107 2.4754e-05
13:101688936 A C 0.212568 6.9018e-05
13:101689923 T C 0.690547 -2.6506e-05
13:101699841 A G 0.049306 1.1251e-05
13:101703881 T C 0.023373 6.4546e-05
13:101706701 A G 1.222597 2.1523e-05
13:101706740 A T 0.039624 1.3569e-04
13:101708310 A G 0.464431 3.7624e-05
13:101711696 G T 0.841753 5.3118e-06
13:101715768 G A 0.127961 -4.4573e-06
13:101716181 A G 0.030932 9.0706e-07
13:101719300 T C 0.118389 -6.4613e-05
13:101720577 C T 0.025502 1.6436e-04
13:101727167 G T 0.035567 1.9676e-06
13:101731721 T C 0.042107 3.7639e-05
13:101735315 G A 0.038375 3.0066e-05
13:101740292 C A 0.474873 4.6032e-05
13:101741139 C T 1.460877 -8.2183e-06
13:101745863 A C 0.727766 -8.0138e-05
13:101748940 C T 1.431104 -1.9679e-05
13:101754161 C T 0.130356 1.7211e-06
13:101754963 A G 0.292770 -1.2870e-06
13:101755275 G T 0.038164 5.9609e-05
13:101755285 C G 1.877875 -2.2644e-05
13:101755312 T C 0.054941 1.3712e-04
13:101755480 T G 1.077879 -6.7064e-06
13:101755813 A C 1.469177 -1.4120e-05
13:101757011 C A 0.045463 2.1544e-04
13:101757036 T G 0.291423 6.4819e-05
13:101758117 T C 0.505078 -4.9621e-06
13:101758148 G A 0.372207 -2.6812e-05
13:101758198 T C 0.040887 3.5505e-06
13:101759217 A C 1.006316 1.3018e-05
13:101759340 C T 0.155916 -1.5897e-05
13:101759535 T C 0.704189 -2.3399e-04
13:101761184 C A 0.170473 1.6519e-05
13:101761386 G A 0.326461 6.0990e-05
13:101762050 T C 0.574440 -2.9761e-05
13:101763029 A G 0.058787 -1.4107e-05
13:101766873 T C 1.256694 -2.6072e-05
13:101769546 C T 0.305717 -2.1693e-05
13:101775175 A C 0.045428 9.2112e-05
13:101782678 A G 0.292741 3.6951e-05
13:101788451 A G 0.071410 -5.0931e-05
13:101792251 G A 0.023778 8.7900e-05
13:101792454 A G 0.028472 1.0381e-05
13:101792583 G C 0.024275 -1.9669e-05
13:101797840 G A 0.666330 -5.4196e-05
13:101802531 T G 1.456784 -1.4421e-04
13:101806563 C T 0.214690 4.4632e-05
13:101807537 A C 0.683656 -8.3825e-06
13:101813045 C T 0.192171 4.6519e-05
13:101815042 C A 0.141813 -6.8935e-05
13:101824060 T C 0.060179 5.7819e-05
13:101825408 C T 0.044843 5.0378e-05
13:101825575 T C 0.055369 1.3321e-04
13:101825888 G T 0.064405 -4.8588e-05
13:101830169 T G 0.217443 4.5857e-06
13:101833450 T C 0.665525 4.0556e-05
13:101836752 T C 0.279005 3.5587e-05
13:101840470 G T 0.141664 -2.5268e-05
13:101845554 T C 0.038586 -7.7087e-05
13:101848104 T G 0.756539 -7.7137e-06
13:101860700 G A 0.029731 -6.8671e-06
13:101867806 C T 0.368107 1.1772e-06
13:101870128 C T 0.043503 2.8538e-05
13:101872472 G C 0.225807 -1.0405e-04
13:101874790 T C 0.749103 4.8446e-06
13:101886914 G T 0.901069 -4.1318e-06
13:101901855 C T 0.223606 3.7539e-05
13:101902655 G A 1.152544 1.1152e-05
13:101907602 C A 0.368334 1.5003e-05
13:101918192 G T 0.046249 -3.6113e-05
13:101933617 G A 1.687577 3.5735e-05
13:101935287 T C 0.732836 8.0655e-06
13:101937481 A G 0.052120 -4.6980e-06
13:101947545 T C 0.020260 3.7646e-05
13:101948189 C T 1.046989 -8.7752e-05
13:101949653 T G 0.242506 -8.6698e-05
13:101951347 T C 0.656710 -1.6737e-05
13:101954112 C T 0.373833 -6.6539e-06
13:101954256 G A 0.091215 -3.5776e-05
13:101962702 C T 0.045684 1.8586e-05
13:101970028 T G 0.027134 -3.7624e-05
13:101973363 G A 0.954514 1.1300e-06
13:101977420 C A 0.031922 6.1404e-07
13:101986087 C T 0.119625 4.7343e-06
13:101997356 C T 0.773372 -1.0303e-05
13:102004748 C T 1.922595 4.6972e-05
13:102015042 A G 0.095701 3.9806e-05
13:102026427 G A 0.476804 -1.1180e-05
13:102028511 G T 0.104507 8.7499e-06
13:102039668 T C 0.588607 4.9008e-06
13:102041072 G T 0.034561 -8.2751e-06
13:102047829 A G 0.281728 8.3695e-06
13:102051090 G A 1.096103 -3.0901e-05
13:102057929 C T 0.024953 -4.5731e-06
13:102060171 C T 0.097321 1.0065e-05
13:102064247 T C 0.054503 1.2002e-04
13:102066851 T C 0.142044 6.1853e-06
13:102076170 G A 0.087090 8.3754e-05
13:102077300 C T 0.028241 7.0079e-05
13:102088387 A G 1.711222 -1.0510e-05
13:102089265 A C 0.022733 -4.8945e-05
13:102090037 A G 0.071205 5.3566e-06
13:102098409 T C 0.034730 3.7316e-05
13:102103192 T C 0.036184 1.9844e-05
13:102103276 G A 0.185595 1.9105e-05
13:102113153 A G 0.086548 2.4289e-05
13:102119656 C T 0.921846 2.0435e-05
13:102122905 C A 0.095578 9.0602e-05
13:102123326 G A 0.083825 3.5980e-05
13:102124657 A G 0.107360 -1.5482e-05
13:102125654 T C 0.295247 9.3290e-06
13:102126768 T G 0.246778 -5.1079e-05
13:102134325 A G 0.096986 -3.2021e-05
13:102136339 T G 1.662539 -2.9392e-05
13:102137500 G A 0.163586 2.3875e-05
13:102140711 C T 0.064970 -1.3102e-04
13:102143024 A G 0.198377 -3.7383e-05
13:102145560 T C 1.258936 1.3309e-05
13:102149551 C T 0.313653 -3.8854e-05
13:102155537 G A 1.405375 -7.7594e-05
13:102159561 G A 0.292786 -4.7449e-05
13:102162080 T C 0.164141 4.0588e-05
13:102168227 G A 0.887788 2.4517e-05
13:102168636 G A 0.023220 -1.7398e-05
13:102176627 T G 0.054363 -2.9554e-04
13:102183928 A C 0.773528 -5.7136e-04
13:102186502 C T 0.079664 -5.7014e-05
13:102187073 G A 0.075123 6.9476e-05
13:102187299 C A 0.438796 -2.2551e-04
13:102187632 G A 0.074178 -4.9997e-05
13:102189386 A G 1.941382 2.6815e-05
13:102199457 A C 0.046489 1.3646e-05
13:102206874 T C 0.618803 3.1033e-05
13:102209317 T G 0.374608 -3.3265e-05
13:102210875 A G 0.026550 5.0302e-05
13:102212070 C A 1.076139 -4.2019e-05
13:102220193 T G 0.090378 1.0931e-04
13:102226665 T C 0.442042 6.7672e-05
13:102227872 T C 0.350265 -5.4499e-05
13:102229085 T C 0.055778 -1.0084e-06
13:102230217 C A 0.031305 5.4264e-05
13:102237451 C T 0.590045 -7.3426e-05
13:102238916 G A 0.472124 7.7546e-06
13:102246199 T G 0.097710 -6.8110e-05
13:102247838 G A 0.073701 2.5107e-04
13:102264251 A G 1.366637 -7.4042e-05
13:102268562 T G 1.555608 -2.0067e-05
13:102274678 T C 0.032269 4.4801e-05
13:102281844 C T 0.089515 -7.0653e-05
13:102282948 G A 0.842990 -2.6110e-05
13:102286302 C T 0.053902 -2.0607e-04
13:102287361 A G 0.123624 9.0006e-06
13:102298561 T C 0.142596 1.8437e-05
13:102299346 G A 1.038456 -3.5621e-05
13:102300017 G T 1.656285 6.5527e-06
13:102300523 G A 0.083750 -7.0004e-05
13:102303126 G T 0.043470 2.3443e-05
13:102304531 A G 0.204567 -5.2677e-06
13:102305789 A G 0.349889 -3.4628e-04
13:102306959 C T 0.387841 -4.2903e-05
13:102307121 C T 0.300476 -2.7539e-05
13:102307243 C G 0.209724 5.6935e-06
13:102307271 G A 0.388289 -4.2060e-05
13:102307358 A G 0.953138 -8.3486e-05
13:102307691 G A 0.347308 1.1965e-04
13:102307851 C T 1.953297 5.2578e-05
13:102309536 A G 0.589659 1.3288e-05
13:102315962 C G 0.185076 1.3480e-05
13:102319288 T G 0.082575 5.4825e-05
13:102332071 G A 0.668865 6.0272e-06
13:102334369 A C 0.461896 1.2993e-06
13:102335720 G A 0.075155 3.3694e-05
13:102335810 A G 0.035122 -7.9837e-05
13:102348516 G A 0.538204 -2.0565e-06
13:102351378 G A 0.499398 6.5594e-06
13:102363801 T G 0.138019 -4.4771e-05
13:102365110 G A 0.045249 6.1511e-05
13:102366742 T C 0.429014 -3.6719e-05
13:102366825 G A 0.249251 1.3026e-05
13:102371358 C T 0.110573 1.5666e-05
13:102381301 G T 0.806725 -5.4678e-07
13:102388166 G C 0.109554 -4.8124e-05
13:102391917 A G 0.378380 -4.4951e-05
13:102406360 G A 0.115666 -4.3335e-05
13:102406418 A G 0.139379 -1.3462e-05
13:102415737 A G 0.032759 9.0785e-05
13:102426957 C T 0.084033 5.3995e-05
13:102430606 T C 1.086360 1.2434e-05
13:102437533 C T 0.093572 -1.0890e-04
13:102438831 A G 0.079258 5.8293e-05
13:102440934 G C 1.912608 -6.6282e-05
13:102443193 C A 0.062909 9.8541e-05
13:102443923 T C 0.710333 -4.8318e-05
13:102447018 C T 0.036771 -3.5940e-05
13:102450567 T C 0.093796 7.6708e-05
13:102452426 C T 0.027225 1.7711e-05
13:102456726 C A 0.020549 4.5676e-05
13:102458159 A C 1.219338 -1.4706e-05
13:102460160 G T 0.075577 1.8027e-04
13:102460341 A G 1.846116 6.9385e-06
13:102461917 C A 0.057732 2.8422e-05
13:102463325 T C 0.310541 1.4983e-05
13:102463398 A G 1.514552 2.5763e-06
13:102474737 C T 1.328740 1.9659e-06
13:102478726 T C 0.173258 -3.9422e-05
13:102482026 T C 1.083968 -1.0381e-05
13:102482322 C T 0.054568 1.8248e-05
13:102489763 T A 0.098879 5.0956e-05
13:102489893 A G 0.051754 -7.0947e-05
13:102492232 A G 0.901391 4.0097e-05
13:102497110 A G 0.022165 -5.5806e-05
13:102497454 A G 0.087424 -4.8742e-05
13:102499539 G T 1.050335 -6.4529e-06
13:102506447 A G 0.729333 -1.7117e-05
13:102509316 T G 0.492254 -1.4646e-05
13:102511355 C T 0.379315 -1.8397e-07
13:102517317 A G 0.622389 -3.5843e-07
13:102529512 A G 0.898606 2.8158e-05
13:102551035 G A 0.501089 -2.2881e-06
13:102551395 A G 0.050861 7.0674e-05
13:102563902 G A 0.023061 9.9128e-06
13:102568303 A G 0.066892 1.5499e-05
13:102568610 A G 0.088359 -1.8606e-05
13:102571146 T G 0.049800 -7.9602e-06
13:102578026 G A 0.588147 6.7035e-06
13:102588360 G A 0.104880 2.4046e-06
13:102592075 A G 0.764014 1.1668e-05
13:102592550 G A 0.215073 1.2813e-05
13:102605685 T C 0.056700 6.3224e-05
13:102606249 C G 0.067749 3.8656e-05
13:102607422 G T 0.185118 1.5914e-05
13:102615221 T C 0.038465 4.8485e-05
13:102615673 C A 0.320437 1.5338e-05
13:102625296 C A 0.651815 9.5680e-06
13:102625342 C T 0.678210 1.6447e-06
13:102627889 G T 0.857489 6.9217e-06
13:102628784 A G 0.038930 -4.8796e-05
13:102636213 C T 0.048235 -6.4052e-06
13:102637976 T C 0.022967 -9.8401e-06
13:102639371 T C 0.573622 2.2148e-05
13:102655920 C A 0.070874 4.8145e-06
13:102658975 C T 0.099346 1.3767e-05
13:102658995 C A 0.131151 -2.3893e-05
13:102660728 C T 0.024389 6.0310e-06
13:102675490 A G 0.078197 8.5756e-05
13:102680126 A G 0.180730 -3.9775e-06
13:102680801 T C 1.489479 1.8715e-04
13:102697015 G T 0.744498 1.1900e-05
13:102702847 T C 0.044399 -1.3350e-05
13:102735642 G A 0.121596 7.0243e-05
13:102736098 A G 0.032607 -5.5982e-06
13:102741766 T C 1.303267 4.7643e-05
13:102747469 T C 0.051942 1.2661e-05
13:102751718 C T 1.047268 3.6095e-05
13:102755108 G A 1.909424 -2.2871e-05
13:102764358 C T 0.827745 -1.4177e-04
13:102772678 A G 1.102507 -1.9215e-04
13:102777010 T C 0.194586 7.8633e-06
13:102779944 A G 0.055298 -2.5969e-05
13:102787102 A G 0.110829 2.0879e-05
13:102789746 G A 0.141768 -1.2848e-05
13:102794651 G A 0.021247 2.7505e-05
13:102795242 A C 0.203372 2.2443e-05
13:102812235 C T 0.022590 -6.2546e-05
13:102815925 C T 0.083737 -3.1945e-06
13:102816313 A G 0.034275 8.0157e-06
13:102819223 C T 0.417267 -2.2418e-04
13:102820000 C G 0.233727 3.1446e-06
13:102836051 A G 0.133436 6.1434e-05
13:102836774 G T 0.371097 -1.5226e-04
13:102839271 A C 0.127081 1.9178e-07
13:102845294 T C 0.368039 1.5990e-04
13:102845975 G C 1.513446 -6.2593e-06
13:102846852 A G 0.137957 -1.9245e-04
13:102847463 A G 0.223279 -1.0475e-05
13:102860188 G A 0.612597 -1.1906e-05
13:102863327 G C 1.842007 9.1717e-06
13:102876021 C T 1.458505 1.2191e-04
13:102877633 C T 0.167848 2.3468e-06
13:102895276 C T 0.069787 5.7181e-06
13:102898489 T C 0.085986 -1.2443e-04
13:102907383 T C 0.153904 -2.9370e-04
13:102911164 G C 0.141869 9.5129e-05
13:102917291 C T 0.079342 2.7961e-05
13:102917882 C T 0.034548 -4.5632e-05
13:102923425 G A 1.388539 5.7805e-05
13:102939797 G A 0.045525 1.6229e-05
13:102940217 A G 0.109012 -1.5972e-04
13:102966748 A G 0.059339 -7.6749e-05
13:102981975 C T 0.075379 -4.0117e-05
13:102992916 G A 0.462611 1.4787e-06
13:102996720 T G 0.085967 -2.7839e-05
13:103002171 C T 0.055558 -9.4257e-05
13:103002381 C T 0.084876 -2.3836e-05
13:103003377 T C 1.301618 7.8355e-05
13:103007429 T C 0.181626 -4.2926e-05
13:103016073 T C 0.066960 -1.2220e-04
13:103018693 A G 0.051211 -1.3216e-05
13:103020547 G T 0.350580 2.8932e-05
13:103023623 T C 0.582658 2.2351e-05
13:103033534 C G 0.023051 7.2533e-06
13:103034442 C T 0.020202 -6.7610e-05
13:103044483 T C 0.043542 -1.6611e-04
13:103049968 G A 0.498879 2.4163e-05
13:103051569 C A 0.036288 6.9860e-05
13:103051907 A G 0.045392 4.9280e-06
13:103054280 C A 0.238264 1.1259e-04
13:103062637 G A 0.298807 -3.6121e-05
13:103065062 G T 0.075308 8.0477e-05
13:103068369 G A 0.020510 -1.3638e-06
13:103071142 T G 1.267908 -1.5375e-05
13:103075222 G A 1.652588 -9.3832e-05
13:103075312 G A 0.060303 -1.4038e-04
13:103082120 A G 0.080381 -3.8100e-06
13:103097100 G A 0.892147 -9.2796e-06
13:103104112 T C 0.070121 1.9101e-05
13:103122677 T C 0.073825 -4.5022e-05
13:103123677 A G 0.053432 -3.9608e-05
13:103131872 G A 0.176507 -5.0911e-05
13:103132433 A G 0.230510 -2.4213e-05
13:103140429 T C 0.043425 4.1939e-05
13:103141372 T C 0.201983 -3.9076e-05
13:103145014 C A 0.080586 7.7478e-05
13:103146298 A C 0.048673 8.2626e-06
13:103149079 T C 1.283477 -3.2209e-05
13:103159647 G A 0.459001 5.9343e-05
13:103171215 A G 0.038452 -1.9886e-05
13:103180589 C A 0.145062 6.4457e-05
13:103181533 A G 0.155497 -2.6556e-05
13:103183515 G A 0.644061 9.8206e-07
13:103187140 C T 0.713199 -7.7902e-06
13:103189169 A G 0.021841 3.2202e-05
13:103194007 C T 0.686340 3.9078e-05
13:103203070 A G 0.702683 -1.3500e-04
13:103203715 T G 0.167254 -2.4850e-05
13:103215421 C A 0.022360 -1.0429e-04
13:103215520 A G 0.074727 3.4195e-05
13:103219033 G T 0.660858 -4.7928e-05
13:103220546 G A 0.128493 -1.8809e-04
13:103220838 G T 0.040374 7.6663e-06
13:103222899 C T 0.159055 -2.6751e-05
13:103223307 A G 0.073003 -3.3930e-05
13:103225662 G T 0.083919 2.7471e-05
13:103229164 C T 0.853548 2.8326e-05
13:103232871 A G 0.094607 -6.6160e-05
13:103235266 T C 1.152989 -3.9048e-05
13:103238877 C G 0.057599 5.4091e-05
13:103248199 C T 0.174219 -2.7540e-05
13:103255041 C A 0.160538 1.5592e-04
13:103261443 A G 0.175108 -7.3883e-05
13:103268084 C T 0.366621 -6.0818e-05
13:103271457 T C 0.200081 9.1738e-06
13:103273267 T C 1.084302 -3.7620e-05
13:103288290 A G 0.048530 -1.2954e-05
13:103322461 T C 1.404460 -6.2454e-05
13:103330256 G A 0.055600 1.0201e-05
13:103331985 C T 0.971953 -5.7480e-05
13:103333413 G C 0.124150 -9.7810e-05
13:103335896 A C 1.170000 -4.9730e-05
13:103340691 C T 0.183674 -1.4094e-04
13:103341043 A G 0.390263 1.2223e-04
13:103341585 T C 0.431166 -7.8009e-05
13:103341682 T C 0.363907 4.9137e-05
13:103342039 C T 1.471673 -1.9754e-05
13:103343308 C T 0.030786 1.9906e-05
13:103343428 G A 0.184291 3.0844e-05
13:103344076 G A 0.370376 -1.0442e-05
13:103345386 T C 0.027913 -2.0621e-05
13:103349375 T G 0.032464 -1.7029e-05
13:103349486 T G 0.065749 1.0090e-04
13:103350564 C T 0.749694 6.4963e-06
13:103351676 C T 0.305594 -6.5001e-05
13:103352683 C T 0.251247 -4.1487e-05
13:103363005 T C 0.234480 -7.3783e-05
13:103369780 A G 0.556692 -3.3890e-05
13:103373434 T G 0.303501 -4.8607e-06
13:103373517 C T 0.076782 -3.7857e-05
13:103375189 G A 0.035836 5.5616e-05
13:103375252 A G 0.053496 3.8330e-05
13:103375852 A G 0.964170 1.5001e-05
13:103384712 A G 0.052380 6.9998e-05
13:103384824 A G 1.218342 5.9362e-06
13:103385534 T C 0.303854 -6.3776e-06
13:103387196 A G 0.034480 -1.5740e-05
13:103388015 G C 0.074766 7.9881e-05
13:103388370 T C 0.248842 2.8398e-05
13:103388880 C T 0.086931 4.4453e-05
13:103389885 G T 0.029754 1.9666e-05
13:103390086 T C 0.025379 8.7241e-06
13:103392127 A T 0.239673 4.1471e-05
13:103392562 A C 0.046609 -3.4510e-05
13:103392709 T A 0.239420 4.8171e-05
13:103397387 G T 0.046538 -3.4826e-05
13:103397890 A G 0.237462 5.7530e-05
13:103400033 G A 0.239063 5.1350e-05
13:103400729 A G 1.629660 1.2599e-05
13:103404695 T C 0.023110 2.9779e-06
13:103406845 T C 1.628842 1.0369e-05
13:103409457 A G 0.079398 -1.0676e-04
13:103410710 G A 0.614064 -3.4917e-06
13:103410914 T A 1.016858 1.5314e-05
13:103413043 C T 1.344926 -8.1230e-06
13:103430929 C T 1.657281 1.4278e-05
13:103440747 T C 0.167552 2.2185e-05
13:103442251 A C 0.342015 -2.0164e-05
13:103447041 C A 0.067090 -1.2828e-05
13:103450973 C T 0.066444 -2.3330e-05
13:103457230 C T 0.049332 2.5438e-05
13:103459861 G A 0.020932 2.5910e-05
13:103461855 A G 0.070037 -2.0000e-05
13:103468631 G T 0.049598 -5.0079e-06
13:103476981 C T 0.087989 -5.9770e-06
13:103479399 G A 0.082611 -1.9005e-04
13:103479882 T C 0.416456 -2.8190e-05
13:103484918 T C 1.389656 1.2002e-06
13:103499491 G C 0.360438 -2.1822e-05
13:103501438 G A 0.020448 -1.8723e-06
13:103503322 A G 1.204466 1.2212e-05
13:103504517 C T 1.205339 1.3679e-05
13:103513944 G A 0.074850 -1.6696e-05
13:103515085 C G 0.069258 -7.3211e-06
13:103516241 A G 0.085285 -3.7967e-05
13:103519251 T C 0.097103 2.5870e-05
13:103520251 C T 0.075889 -1.3909e-05
13:103520565 G A 0.027066 5.3825e-06
13:103527230 A G 0.336929 8.2906e-06
13:103528002 C G 0.421471 -1.4638e-06
13:103528658 G A 0.254344 -4.5467e-05
13:103538789 T C 0.115760 -3.0904e-06
13:103548761 G A 0.037810 -7.5120e-05
13:103549587 A G 0.178666 -1.5275e-06
13:103555432 A G 0.026885 3.1713e-05
13:103556301 A G 0.474412 1.5520e-05
13:103556647 A G 0.080345 3.2264e-05
13:103557357 G A 0.341846 2.4174e-05
13:103560141 T C 0.149233 -1.5730e-05
13:103560473 T G 1.278206 2.3639e-05
13:103564469 G A 0.046447 3.5148e-05
13:103564566 T C 0.284769 3.9877e-06
13:103565095 G A 0.850244 9.7077e-06
13:103568603 G T 0.047648 8.4977e-05
13:103575029 G A 0.306792 1.5878e-06
13:103576668 C T 1.119054 5.1920e-05
13:103577244 A G 0.410283 -1.2048e-05
13:103580421 G A 0.484562 1.6216e-05
13:103581614 T C 1.428761 1.8028e-05
13:103582416 C T 0.577864 -7.5108e-08
13:103587653 A G 0.130236 9.5175e-06
13:103593696 A T 0.027995 -2.8157e-06
13:103595882 G A 1.463101 2.8698e-05
13:103602005 C T 0.214521 -4.0401e-06
13:103604832 T C 0.735276 8.9779e-06
13:103605324 C T 0.651452 1.4252e-05
13:103605428 G A 1.884026 1.0274e-05
13:103612742 T C 0.047937 4.3901e-06
13:103613235 A G 0.038560 4.1291e-05
13:103622537 C A 0.775151 4.8963e-05
13:103627868 T C 0.024827 -3.2296e-05
13:103629471 G A 0.066762 4.4098e-05
13:103632845 G A 0.223827 1.9794e-05
13:103647351 A G 0.036103 -4.1938e-05
13:103652990 T G 0.041120 8.9449e-05
13:103653075 C T 0.584106 1.3076e-05
13:103656882 G A 0.100875 6.7275e-05
13:103658646 T G 0.277285 1.7707e-05
13:103667351 C T 0.236002 1.6756e-05
13:103669200 G A 0.410055 7.0105e-06
13:103673365 A G 0.026953 -1.8143e-05
13:103682572 C T 0.872257 3.0213e-05
13:103686762 G C 0.299774 4.0703e-06
13:103697728 A G 0.477317 3.0713e-05
13:103698110 C G 0.423778 5.4961e-05
13:103698363 G A 1.126636 8.9305e-06
13:103701690 A G 0.021747 8.6082e-05
13:103702664 A G 0.390464 -6.2018e-06
13:103702962 C G 0.071030 -6.9091e-05
13:103703481 G A 0.546357 8.7556e-06
13:103703579 C T 1.123530 1.8837e-05
13:103704000 C A 0.043665 3.7999e-05
13:103704193 A G 0.029413 -2.7699e-05
13:103705044 C A 1.757406 8.1907e-06
13:103705132 T G 0.038829 -3.9493e-05
13:103709130 C T 0.089008 -7.3098e-05
13:103709260 A C 0.735273 1.7240e-05
13:103710635 T C 0.038050 -3.5403e-05
13:103714143 G A 1.812240 5.9983e-05
13:103714254 A G 0.403635 -3.5992e-05
13:103714530 G A 0.080611 3.6811e-05
13:103716769 T C 0.257959 -1.1787e-05
13:103718308 T C 0.087249 2.7315e-05
13:103719056 C T 0.295743 -2.2863e-05
13:103720259 G A 0.642227 1.6498e-04
13:103722682 A C 0.025434 -9.3114e-05
13:103723722 A G 0.706750 1.5808e-04
13:103726862 C T 0.039381 9.7520e-05
13:103728343 C T 0.084665 -6.7936e-05
13:103735675 A G 0.083938 5.4962e-05
13:103735838 A G 0.760093 8.2764e-06
13:103749909 C T 0.088762 -1.4949e-05
13:103753906 T C 1.974015 -7.0075e-06
13:103754836 C T 0.146484 -1.0537e-04
13:103775734 T C 0.083864 -5.4193e-05
13:103779398 A G 0.307814 1.8283e-03
13:103781910 T C 0.130366 2.8673e-06
13:103784788 G T 1.746085 3.9686e-05
13:103785408 C A 0.046239 -8.0292e-05
13:103791642 A G 0.041276 3.7048e-05
13:103808366 T C 0.114721 -2.8051e-05
13:103811939 A G 0.037449 1.4541e-05
13:103813112 A G 0.063669 -2.2191e-06
13:103817639 T C 0.475850 -4.3715e-05
13:103828420 T C 0.886431 -3.5999e-05
13:103828605 T C 0.100829 5.4226e-05
13:103828892 T C 0.845269 -3.2299e-06
13:103832760 A G 0.173349 -2.0595e-05
13:103840521 A G 0.072186 -8.3298e-05
13:103848812 T G 0.055460 -4.9188e-05
13:103850401 C G 0.140817 8.4088e-05
13:103850776 G T 1.708570 4.6788e-05
13:103852668 G C 0.230487 -2.8491e-05
13:103855868 C T 1.168091 -1.4095e-05
13:103857979 C T 0.525750 -1.5445e-05
13:103863519 T A 0.025755 -8.5817e-06
13:103865045 A G 0.033895 1.4980e-05
13:103865491 G T 1.318960 3.4461e-06
13:103866439 T C 0.096633 -4.1979e-06
13:103867104 T C 0.146753 -5.5721e-05
13:103871770 C A 0.064230 6.9857e-05
13:103874858 T G 0.035930 -5.6452e-05
13:103874890 G A 0.219130 -1.6054e-05
13:103877495 A G 0.123715 -7.5928e-05
13:103877523 C T 0.030802 5.3191e-05
13:103879633 T C 0.159363 -3.8843e-07
13:103881964 A G 0.549645 4.2798e-06
13:103883812 G C 0.150041 8.9454e-06
13:103887725 C T 0.189192 1.0578e-04
13:103894358 G C 0.170288 -1.5846e-05
13:103896139 T C 1.103828 -2.6581e-05
13:103901222 C T 0.022042 1.9508e-05
13:103902493 T C 0.338798 7.0819e-06
13:103902603 C T 0.670981 -3.5411e-05
13:103902905 G A 0.192674 -7.7669e-05
13:103905531 A G 0.022993 1.5978e-05
13:103908076 C T 0.391103 -3.8314e-05
13:103915625 A G 0.041549 -1.0243e-05
13:103917051 A G 0.057622 -1.0935e-05
13:103924094 A G 0.050056 -6.2360e-05
13:103928007 A T 0.378137 -1.0520e-04
13:103928684 T G 0.394826 -4.3378e-05
13:103929435 A G 0.049748 1.6949e-05
13:103931105 T C 0.390175 -1.3179e-04
13:103936853 G A 0.090294 3.7134e-05
13:103955992 G C 0.108976 -2.3767e-05
13:103957035 G A 0.044970 -4.0169e-05
13:103958870 G A 0.099395 1.7024e-05
13:103960181 C T 0.745874 -2.3396e-04
13:103962849 A G 0.080154 -4.1655e-05
13:103968332 G T 1.535423 -3.3397e-05
13:103969491 A G 1.265963 -4.8727e-05
13:103973958 T G 0.144705 2.7730e-05
13:103979555 G T 0.032097 -3.7607e-05
13:103985740 T G 0.470942 1.0062e-05
13:103993749 T C 0.044863 -6.1044e-05
13:103995665 A G 1.056414 4.3868e-05
13:103996660 A G 0.035765 -1.6336e-05
13:103997457 G A 0.189338 1.5364e-05
13:103999443 C T 0.588695 -5.2669e-05
13:104002288 G A 0.428339 -1.3919e-05
13:104003022 C T 1.935354 8.9573e-05
13:104005695 C T 0.036544 3.2177e-05
13:104011988 A C 0.342466 2.0773e-05
13:104018063 T C 0.187384 -1.8785e-06
13:104020082 T C 0.080917 8.9939e-06
13:104022315 C T 0.076967 -1.8226e-05
13:104038402 A G 0.226011 1.1268e-05
13:104038700 T G 0.986910 8.7467e-06
13:104042670 G A 0.054632 -1.6540e-05
13:104043975 C T 0.138941 4.3576e-05
13:104044275 T G 1.815099 -3.9172e-05
13:104049791 A G 0.047307 8.8713e-06
13:104055889 A C 0.099044 3.2819e-05
13:104060087 C T 0.048167 -1.2814e-05
13:104061073 G A 0.147523 3.6191e-05
13:104066574 T C 0.044324 -3.9450e-05
13:104067148 G C 0.751437 4.2806e-06
13:104067272 G C 0.750970 -3.3976e-05
13:104067637 G A 0.056496 6.3703e-06
13:104073612 T C 0.698960 -4.4309e-06
13:104075874 G A 0.077194 -1.1065e-05
13:104081037 A G 0.352953 -6.1247e-06
13:104083330 A G 0.119645 -1.2451e-05
13:104085848 G A 0.290287 -2.1473e-04
13:104089121 A G 0.021195 4.3207e-05
13:104090166 C T 0.303390 -2.8590e-05
13:104090848 T G 0.243136 -2.7805e-05
13:104090978 T C 1.796241 3.1761e-05
13:104096563 G A 0.112793 -5.1209e-05
13:104103877 C T 0.085071 -1.1672e-04
13:104104376 A G 0.216709 -1.3327e-05
13:104115790 T C 0.326669 3.2152e-05
13:104119762 A G 0.047826 4.6432e-05
13:104123461 C T 0.055324 1.5467e-06
13:104124649 G C 1.739593 5.2879e-06
13:104124698 A G 0.065597 8.3439e-05
13:104124750 T C 0.026511 -3.1988e-05
13:104125859 C T 1.846885 -3.2099e-06
13:104126453 C T 0.038501 1.6344e-05
13:104135153 C A 0.115338 -3.2441e-05
13:104137962 G A 0.038248 8.0983e-06
13:104139825 T G 1.567594 9.4414e-06
13:104149978 C T 0.075460 1.6776e-05
13:104152388 G A 0.057920 1.5455e-05
13:104161402 C T 0.105146 1.5120e-05
13:104161966 T G 0.178117 -2.2717e-06
13:104163344 G A 0.022334 1.1804e-05
13:104164546 G A 1.630919 3.4661e-06
13:104171649 T C 0.097811 4.7413e-04
13:104177783 T G 0.126127 3.0990e-05
13:104182693 G T 0.037641 -5.8974e-05
13:104183257 C T 0.058664 6.1657e-06
13:104184838 T G 0.028826 1.9960e-06
13:104188905 T C 0.033220 -2.4354e-05
13:104190403 G A 1.602441 1.2025e-05
13:104198793 T G 1.578231 3.6265e-06
13:104200525 A G 0.094416 -3.8407e-05
13:104203461 G A 1.863007 3.4529e-05
13:104218742 G T 0.048135 9.9718e-05
13:104220186 G A 0.226252 2.0215e-05
13:104231035 T C 0.021302 1.4385e-05
13:104247180 C T 0.181535 -2.9206e-05
13:104257596 T C 0.063695 -2.4015e-05
13:104259452 A G 0.099593 -1.5989e-05
13:104268943 G A 1.829721 7.4395e-06
13:104274533 G A 1.558867 1.4892e-05
13:104275811 C A 0.223499 -1.4014e-05
13:104287536 T C 1.759392 -3.3927e-06
13:104290004 T C 0.058076 -3.7756e-05
13:104294249 T C 0.038287 -3.6138e-05
13:104311492 C T 1.860575 2.1033e-05
13:104311644 T C 0.096237 1.2531e-06
13:104320376 C T 0.037118 -4.9844e-05
13:104331824 T C 1.903169 2.4862e-06
13:104332836 G T 0.030549 5.4735e-05
13:104340128 T C 0.059524 -5.4522e-05
13:104345797 A G 0.083611 -6.4445e-05
13:104353000 G A 0.061345 1.8538e-05
13:104355011 T C 0.309388 -1.8501e-05
13:104355351 G A 0.049105 -4.9365e-05
13:104362334 C T 1.819744 -2.6291e-05
13:104362814 A G 0.351470 -3.9681e-05
13:104371262 T G 0.325192 -1.2877e-05
13:104372555 A G 0.085451 4.7626e-06
13:104374778 C T 0.052604 1.1851e-04
13:104374888 C A 0.162434 7.8957e-05
13:104378382 G A 0.737604 -1.1483e-04
13:104380687 T G 0.097639 -1.2606e-04
13:104381481 T C 0.027427 2.9713e-05
13:104382328 G A 0.344767 5.2565e-05
13:104386898 G A 0.060238 1.2460e-05
13:104387586 T C 0.083127 9.5722e-06
13:104389187 G A 1.184596 -5.8207e-05
13:104389265 C T 0.066548 -1.4586e-05
13:104401195 T G 0.042743 2.0153e-05
13:104402695 G A 0.053185 1.0498e-05
13:104403598 T C 1.853471 -6.8127e-06
13:104406078 T C 1.918480 -3.5398e-05
13:104408028 G A 0.437995 -1.4919e-05
13:104408698 G A 0.086944 -4.2879e-06
13:104410571 A G 0.144306 1.3264e-04
13:104425007 C G 1.946841 -3.2670e-05
13:104427435 G A 0.056408 1.1638e-05
13:104432427 G A 0.259884 -1.9601e-05
13:104438593 C T 0.050887 2.0540e-05
13:104442036 G A 0.696107 6.6497e-05
13:104445233 G A 0.150385 1.3460e-05
13:104452966 A G 0.056687 3.3709e-05
13:104457719 C T 0.183525 -7.7811e-06
13:104462527 T G 0.022925 3.9460e-05
13:104464094 T C 0.219750 -1.6558e-05
13:104466614 G A 0.029234 -1.7697e-05
13:104467029 A G 0.076639 -2.2822e-05
13:104485283 T G 0.024314 3.7381e-05
13:104487246 G C 0.081520 7.9633e-05
13:104491972 G T 0.047248 -1.8372e-05
13:104502041 T C 0.051789 -1.4010e-04
13:104503948 C G 0.176936 -2.2668e-07
13:104505850 G T 0.233977 -1.1953e-05
13:104509488 C G 0.054727 4.2603e-05
13:104513604 T C 0.058667 -7.7897e-05
13:104516807 T G 0.643097 4.6808e-05
13:104517993 A G 0.082656 -4.0347e-05
13:104519202 C G 0.162288 8.4118e-05
13:104521295 G A 0.251377 -3.1153e-05
13:104525353 T G 1.155322 -1.7255e-05
13:104527315 C T 1.887957 -1.4894e-04
13:104530956 C T 0.094841 3.2212e-05
13:104532475 A G 0.458255 3.1574e-05
13:104539503 A G 0.552271 2.1015e-05
13:104541701 C T 0.210756 9.4634e-06
13:104552749 T C 0.284675 2.2927e-05
13:104552999 C T 0.043354 -4.2480e-06
13:104556680 T G 0.036086 4.4640e-05
13:104559984 A G 0.501878 -4.9706e-06
13:104561827 C A 0.385537 1.8957e-05
13:104562936 T C 0.692631 2.7576e-05
13:104569092 C T 0.133696 -1.1754e-04
13:104577019 G A 0.061718 -9.0155e-07
13:104588742 A G 0.353988 -2.9785e-05
13:104588913 A C 0.080624 5.2124e-05
13:104592951 A G 1.459284 1.4345e-05
13:104594978 C A 0.272345 -3.9672e-05
13:104601751 A C 0.196943 -2.1173e-05
13:104610404 G A 0.257580 -2.4018e-05
13:104612594 C T 0.708755 1.0338e-04
13:104616303 G A 0.048758 1.5583e-05
13:104617550 T A 0.042461 -1.0610e-05
13:104619540 A G 0.459342 -2.5008e-05
13:104628868 T C 0.413158 -1.8653e-06
13:104629672 G C 1.298311 -1.4556e-04
13:104630813 A G 0.093293 -4.5505e-05
13:104631482 G A 0.343676 -6.7765e-05
13:104638949 A G 0.117616 -2.1307e-05
13:104643542 T G 0.085350 5.4781e-06
13:104654228 C T 0.033860 8.1867e-05
13:104663966 T C 0.030721 -1.6750e-05
13:104668464 G C 0.165426 -1.7249e-05
13:104670152 A G 0.024288 4.4751e-05
13:104677363 A T 0.043376 -2.1163e-05
13:104694556 C T 0.302884 -2.8849e-05
13:104698718 C T 0.042071 -8.3298e-05
13:104711957 C T 0.923657 -4.8849e-05
13:104713852 G A 0.060137 2.4553e-05
13:104714384 C T 0.051361 3.3600e-05
13:104714446 C T 0.285535 8.5716e-06
13:104716869 C T 1.978701 -8.4445e-06
13:104721534 G A 0.338490 -5.7068e-05
13:104739030 C T 0.322920 2.8538e-05
13:104748151 T G 0.943115 -2.4034e-05
13:104750929 A G 0.266992 -3.9641e-06
13:104752946 C T 0.867573 -2.3356e-06
13:104756985 C A 0.521797 -1.4077e-05
13:104774301 A G 0.788844 -9.4036e-05
13:104777541 G A 0.042539 9.7885e-05
13:104779538 A G 0.105484 -1.9625e-05
13:104785591 G A 0.091361 -3.6559e-05
13:104788373 T C 0.091371 -4.3568e-05
13:104789490 C T 1.738113 -5.4944e-05
13:104790542 C T 0.252227 -4.1967e-05
13:104796384 A G 0.076947 -2.6782e-05
13:104799320 A G 0.032811 8.1899e-05
13:104800492 C A 1.483244 -9.2196e-06
13:104801353 G A 0.027170 -5.5038e-05
13:104803653 A G 0.798014 8.9801e-05
13:104812006 T C 0.039257 -4.1716e-05
13:104818367 T C 0.188770 -3.1607e-05
13:104819789 A G 1.919281 3.3636e-05
13:104821054 T C 0.344553 -5.6893e-05
13:104822908 C T 0.936276 5.1477e-05
13:104824743 T C 0.068706 -1.8847e-06
13:104827694 T G 1.403369 3.2589e-06
13:104831392 G A 0.226729 1.8503e-05
13:104839649 A G 0.346319 -4.6344e-05
13:104842257 A G 1.400795 2.9961e-05
13:104842511 A G 0.045697 -1.6581e-05
13:104844114 G A 0.101527 -1.1458e-04
13:104847184 G A 0.252244 6.9109e-06
13:104870473 C T 0.079940 1.3174e-04
13:104875231 A G 0.436028 5.9701e-05
13:104875315 A G 0.024376 1.6251e-05
13:104878836 A C 0.035327 -2.9909e-05
13:104888815 C T 0.131193 -8.3765e-05
13:104889926 T C 0.046502 1.4865e-05
13:104905522 C G 0.030754 3.6739e-05
13:104917789 A G 0.451426 7.3632e-05
13:104919235 G A 0.233535 -4.8827e-06
13:104935862 T C 0.039783 8.5279e-05
13:104942046 T C 0.075727 -4.4583e-05
13:104946168 T C 1.100284 2.6692e-05
13:104947361 A G 0.163979 -4.1048e-05
13:104949369 C A 0.659511 2.4145e-05
13:104950775 A G 0.034197 1.7846e-05
13:104951670 T C 0.094390 -2.3211e-05
13:104952321 C T 0.137396 -2.5952e-04
13:104956816 G A 0.076012 1.6217e-05
13:104957538 T C 1.236778 -1.2922e-05
13:104959708 C T 0.535685 -3.6405e-05
13:104963889 T C 0.076184 1.3429e-06
13:104969762 G T 0.152865 2.8032e-05
13:104977400 T C 0.095724 -2.5662e-04
13:104979404 C A 0.047797 -4.0826e-05
13:104985815 C T 0.084588 -5.5267e-05
13:104988235 A G 1.572353 1.5648e-05
13:104992193 G A 0.427024 1.9667e-05
13:104992510 C T 1.597689 2.0424e-05
13:105001266 C T 0.451864 -1.2907e-06
13:105007875 T C 0.038238 6.1997e-05
13:105009351 G T 0.094714 3.3009e-05
13:105010494 G A 1.013811 3.2072e-05
13:105019310 T C 0.112848 -2.9394e-05
13:105019361 A C 0.394914 -1.8609e-05
13:105019939 A G 0.345660 3.5693e-05
13:105021295 C T 0.083581 -2.4118e-05
13:105021665 C T 0.056820 6.1036e-05
13:105029600 T C 0.061098 9.3658e-06
13:105031365 A G 0.949243 2.1607e-05
13:105031795 C T 1.688956 3.6077e-05
13:105032178 T C 1.611480 2.6214e-05
13:105034094 G A 0.164920 -1.0138e-04
13:105034335 G A 1.685259 -1.1603e-05
13:105035722 T G 0.038014 -1.4787e-05
13:105039146 G A 0.131193 -1.0471e-04
13:105043056 A G 0.028413 -4.9797e-06
13:105043536 A G 0.034837 -1.1714e-05
13:105049441 A C 0.040189 8.7603e-05
13:105058099 T G 0.105769 -6.2854e-06
13:105058516 G A 0.476950 2.8152e-05
13:105067265 A C 0.022607 4.8797e-05
13:105069064 T C 0.478755 1.5372e-05
13:105069381 T G 0.118869 3.2264e-05
13:105070010 G A 0.774660 -1.1511e-05
13:105074943 T C 0.034152 -5.8456e-05
13:105078057 C T 0.050134 9.9344e-07
13:105080628 A G 0.796556 9.3138e-06
13:105088917 T C 0.035885 5.8452e-05
13:105094942 A G 1.508457 -6.3879e-06
13:105098768 C T 0.092004 -5.2704e-05
13:105100912 A G 0.048508 -2.3717e-06
13:105102739 A G 0.032045 -3.5804e-05
13:105107413 G A 0.475133 -1.0018e-04
13:105118232 A C 0.415492 1.8524e-05
13:105118320 A G 1.682815 1.8930e-04
13:105129350 A G 1.590701 6.7149e-05
13:105132684 T C 0.462857 6.7417e-05
13:105149453 A G 0.105172 3.5917e-05
13:105154029 A C 0.044710 5.1241e-06
13:105158722 A G 1.202746 6.5533e-05
13:105161900 A G 0.137766 8.0373e-06
13:105176694 A C 0.909807 2.9277e-06
13:105178822 A G 0.348506 8.3962e-05
13:105187874 C T 0.121820 1.0817e-05
13:105191303 C T 0.074776 -1.9502e-05
13:105200190 A G 1.631179 1.0652e-04
13:105219213 G A 1.094555 7.7415e-05
13:105220252 C T 0.375449 1.0448e-04
13:105224671 T C 0.050627 6.6419e-05
13:105225558 C T 0.847566 4.9484e-05
13:105228335 C A 0.568380 -1.7364e-05
13:105233680 A G 1.412658 1.7025e-05
13:105243810 C A 1.496405 4.0580e-05
13:105247086 A G 0.582931 -3.7747e-05
13:105251762 C A 0.068677 -1.7464e-05
13:105252693 G T 0.039851 2.0079e-05
13:105264633 A G 0.099518 -1.9295e-06
13:105269066 T C 0.466084 -5.2964e-05
13:105276347 T C 0.212418 -7.4788e-06
13:105277320 G A 1.082010 -3.0555e-05
13:105278090 A G 0.244947 -2.7971e-05
13:105278468 G A 0.095188 -2.0406e-05
13:105279219 T C 1.455833 -2.6040e-04
13:105287228 C T 0.105584 -1.2544e-04
13:105294035 T C 0.084062 1.3117e-04
13:105302943 C T 0.560454 -4.6224e-05
13:105302991 T C 0.034590 -1.1028e-04
13:105303820 T G 1.203772 4.2883e-05
13:105311484 A C 1.324776 1.5762e-05
13:105312845 C T 0.219692 1.7691e-05
13:105314019 T C 0.103095 3.2989e-05
13:105319175 T C 1.322826 1.9122e-05
13:105322643 G A 0.105127 -2.1268e-04
13:105324204 G A 0.048664 9.7122e-06
13:105330451 G A 0.185998 -5.6009e-05
13:105330626 T G 0.158104 -3.0196e-05
13:105332456 T G 1.500706 -8.4261e-06
13:105335513 G T 0.547461 -2.7036e-05
13:105343152 G A 0.122965 1.3368e-04
13:105345603 G C 0.084948 -1.0724e-04
13:105345716 C T 0.355939 -4.9380e-05
13:105348972 A G 1.895240 -2.7115e-05
13:105350042 C T 0.023470 -6.7445e-05
13:105351999 T C 0.182411 9.2078e-06
13:105353752 T C 0.039020 -1.3685e-09
13:105354576 A C 0.059173 -5.3247e-05
13:105356338 A G 1.562034 2.0230e-05
13:105357484 G A 1.676616 1.3964e-05
13:105359436 C T 0.139029 -9.7698e-05
13:105362239 T C 0.045856 5.9996e-05
13:105364795 G A 0.426089 -4.4255e-06
13:105368893 T C 0.051121 -7.5808e-06
13:105370401 A G 0.070793 -4.7232e-05
13:105372279 C T 0.070608 1.5040e-05
13:105376235 T C 0.092202 -5.6749e-06
13:105378190 T C 0.058271 3.1762e-05
13:105381283 A C 1.927759 1.6707e-05
13:105381285 A G 0.086473 -1.3687e-05
13:105386089 G A 0.093796 3.0642e-05
13:105389101 A G 1.775199 4.6471e-07
13:105390255 T C 0.026930 -2.6918e-05
13:105390934 G A 1.695305 -2.3189e-05
13:105392589 G T 0.095493 1.6191e-05
13:105393963 C T 0.087518 -2.9870e-05
13:105394168 T C 0.023042 2.8409e-05
13:105409052 T G 0.052354 -2.6397e-04
13:105411172 A G 1.847768 9.7091e-05
13:105414525 T C 0.170402 1.6535e-04
13:105426045 G T 0.790766 1.0120e-04
13:105426578 T C 0.872883 -4.9496e-05
13:105427147 T C 0.166945 9.3499e-05
13:105429934 C T 0.308684 3.7985e-07
13:105434062 T C 0.050942 4.8934e-05
13:105437332 T G 0.459261 1.1970e-05
13:105445794 A C 1.126081 1.3733e-05
13:105449418 T G 0.059491 -3.9966e-05
13:105451515 C T 1.756130 -5.0120e-05
13:105457282 T C 0.461877 -7.0898e-06
13:105458933 C T 0.733017 -3.1221e-07
13:105462984 G A 0.033801 -1.0694e-05
13:105465817 A G 0.321235 -1.6283e-04
13:105466488 T G 0.549746 1.5832e-06
13:105466684 A G 1.719551 9.3713e-05
13:105468123 T C 0.027294 3.2378e-05
13:105469953 G C 0.078255 -2.6434e-05
13:105474461 A G 0.568416 1.2121e-04
13:105475530 G A 0.384566 5.1088e-05
13:105478259 C T 0.463824 3.8904e-05
13:105482056 A G 1.964550 -3.6293e-05
13:105482912 T G 0.742144 -6.9566e-06
13:105486661 T C 1.599737 1.2459e-05
13:105487265 C T 1.211039 -1.9519e-06
13:105490065 A G 0.483961 -8.7173e-06
13:105493920 T C 0.343524 1.6885e-05
13:105495263 A C 0.253318 6.7266e-05
13:105502215 C T 1.340489 -2.3616e-05
13:105503372 A C 0.082526 1.5388e-05
13:105504919 T C 0.025307 3.9972e-05
13:105505224 A G 0.266139 -1.1493e-05
13:105506572 G A 0.755760 -6.7742e-05
13:105506761 A G 0.070735 -2.0516e-04
13:105514376 C T 0.127298 4.4298e-05
13:105515048 A G 0.182135 9.5760e-05
13:105516120 A G 0.021428 -3.2665e-05
13:105523811 C A 1.680560 -1.3949e-05
13:105526533 C T 0.062572 2.4280e-05
13:105526657 A G 0.060572 -1.3342e-05
13:105529324 A G 0.945923 3.8973e-05
13:105529334 G T 0.108035 -4.0055e-05
13:105544161 T G 0.094104 -6.9248e-05
13:105544607 G A 0.273020 -1.7365e-05
13:105544868 T C 0.040238 -5.3471e-06
13:105551996 G T 1.975248 3.1295e-05
13:105564906 A G 0.574485 -4.7942e-06
13:105565290 C T 0.860530 1.3562e-05
13:105570635 T C 1.685775 1.2700e-05
13:105581110 C T 0.061299 2.3940e-04
13:105589164 C T 0.468872 1.2705e-05
13:105593166 G A 0.647401 -4.4649e-06
13:105593424 C T 1.703218 1.9255e-05
13:105595935 T C 0.021873 8.5323e-06
13:105600277 T C 0.175053 1.2843e-04
13:105602400 G A 0.073656 5.4881e-05
13:105606166 C T 0.021565 2.2079e-05
13:105613417 A G 0.128957 -6.4522e-05
13:105613463 T C 0.809689 -1.4300e-05
13:105614512 T G 0.110135 -3.9869e-05
13:105621109 T C 0.079985 -7.6354e-06
13:105621672 C A 0.198634 1.1851e-05
13:105626612 C T 0.722936 -4.4409e-05
13:105628137 A G 0.755296 1.6860e-05
13:105629115 T C 1.428449 -2.7419e-05
13:105630208 A G 0.101965 -3.2291e-05
13:105630713 G T 1.123848 -2.3921e-06
13:105636948 C G 0.192629 -3.0794e-05
13:105637310 A C 0.046012 6.4953e-05
13:105639095 C T 1.829767 2.0415e-04
13:105639771 G A 0.206212 1.0312e-05
13:105641310 C T 0.036174 1.6304e-05
13:105648971 A G 0.053928 6.2976e-06
13:105651976 A G 0.984180 2.0278e-05
13:105653542 C A 0.053399 7.7099e-06
13:105663982 G A 1.621828 1.4889e-06
13:105665577 G A 0.401016 -1.8619e-05
13:105666683 C G 0.396209 -1.9008e-05
13:105668681 A G 0.073617 5.9932e-05
13:105669794 A C 1.686227 9.9250e-06
13:105669912 G A 0.129781 -6.5857e-05
13:105675862 T C 1.505821 2.7224e-05
13:105677415 G T 1.841883 -1.2079e-05
13:105677596 A C 1.340596 -1.6695e-05
13:105677858 G A 0.077892 -3.1726e-05
13:105680400 C T 1.112777 5.1777e-05
13:105681490 C G 0.070459 1.3975e-05
13:105682442 G T 1.780590 -2.4855e-07
13:105686616 T C 0.045285 4.1980e-05
13:105691617 G A 0.073059 8.6437e-06
13:105695571 A G 0.038839 -5.1120e-05
13:105702193 C T 0.134290 1.1326e-06
13:105703507 T C 0.067207 5.0969e-05
13:105705505 G A 0.040630 4.3270e-05
13:105709170 T C 1.241202 -5.4445e-06
13:105709550 A C 1.322060 -4.1677e-05
13:105712140 T C 0.034493 -5.5319e-05
13:105718584 A G 0.020309 1.1775e-04
13:105719391 C T 0.561152 7.1061e-05
13:105728834 T C 1.661595 -5.6730e-06
13:105739312 C G 0.082212 -6.8071e-05
13:105739866 A G 0.085292 3.2483e-05
13:105740613 C T 1.018222 1.1413e-05
13:105761148 G A 0.066045 6.5656e-05
13:105764807 A G 0.023298 -3.1168e-05
13:105778934 A G 0.044915 2.8972e-06
13:105783402 T C 0.214187 -2.4217e-06
13:105783707 C T 1.561651 3.4200e-05
13:105784100 G A 0.040140 5.1640e-05
13:105789520 T C 0.178240 1.8299e-06
13:105794843 A G 0.039455 -1.1249e-04
13:105798684 G A 1.494020 -1.8718e-05
13:105803056 A G 0.124689 7.5185e-06
13:105807651 C T 0.563930 1.0909e-06
13:105814056 A G 0.044087 5.3343e-05
13:105815603 A G 0.027858 -2.9194e-05
13:105837080 C T 0.089713 1.5080e-04
13:105839122 T C 0.076437 -2.8954e-05
13:105860621 A C 0.969094 -3.3342e-04
13:105865263 A C 0.401204 1.0485e-05
13:105873445 A G 0.065613 -6.8295e-06
13:105878358 T G 0.142265 4.9515e-05
13:105883929 T C 0.409555 -1.4472e-06
13:105884833 C T 0.065421 2.5855e-04
13:105888343 A G 1.266593 -4.0728e-05
13:105889659 A G 0.090384 -3.5170e-05
13:105890316 T C 0.051695 -1.2843e-04
13:105896896 C T 0.483643 -4.0376e-05
13:105904340 A G 0.928386 1.3504e-05
13:105905650 A G 0.049533 1.5169e-04
13:105909261 T G 0.042996 1.1631e-04
13:105918333 G T 1.346153 5.8183e-05
13:105922150 C T 0.396183 -1.3482e-05
13:105926369 A C 1.638329 1.2633e-05
13:105933701 C T 0.669433 3.6675e-06
13:105936017 T G 1.466324 5.3334e-05
13:105938732 G T 0.047716 1.3781e-04
13:105944382 T C 1.578886 2.7122e-04
13:105945817 T C 0.671127 6.9239e-04
13:105946343 T C 0.237787 1.8173e-05
13:105960318 C T 0.068790 1.1068e-04
13:105961476 G A 0.025486 -3.0836e-05
13:105962196 G A 0.083400 4.5636e-05
13:105963150 T C 0.616609 -3.2826e-05
13:105965546 G A 0.040942 -7.2687e-05
13:105974375 T C 0.636969 -1.7983e-05
13:105976153 C T 0.034866 6.3541e-05
13:105979010 G A 0.232909 -3.1031e-05
13:105979837 T C 0.050205 -1.3244e-05
13:105980441 A G 0.115747 -6.5024e-05
13:105980800 G A 0.936526 -6.2807e-05
13:105985355 C T 0.300641 -5.8173e-05
13:105987441 A G 0.164011 8.0037e-05
13:105988962 A C 0.843438 8.4442e-05
13:105991070 G A 0.438326 8.0901e-05
13:105991938 G T 0.489330 -1.7533e-05
13:105992361 A G 0.293604 -6.9245e-05
13:105993576 T C 0.065337 4.5100e-05
13:105998444 T C 0.176773 -9.3821e-06
13:105998762 C T 1.665210 -1.8252e-05
13:106000462 A G 0.040088 5.3698e-05
13:106001654 A G 0.822431 -3.7350e-05
13:106007555 G A 0.232490 -6.6587e-06
13:106015128 G A 0.607332 1.5483e-05
13:106028739 C T 0.416748 2.5056e-05
13:106029554 C T 0.057378 1.2740e-05
13:106030898 T C 0.223369 -1.4126e-05
13:106031003 C T 0.038284 -8.8516e-05
13:106033757 A G 0.075675 -9.4325e-05
13:106040985 C T 0.313669 -6.7604e-05
13:106043573 A G 0.094890 -2.4149e-05
13:106046335 T C 0.379114 -2.9933e-06
13:106046514 T C 0.539704 -2.7730e-05
13:106056973 G A 0.107191 5.6461e-05
13:106057134 A C 0.323037 -7.8523e-06
13:106059826 C T 0.063964 3.1132e-05
13:106062179 T C 0.251942 -3.8166e-06
13:106062252 T G 0.299869 -5.2952e-05
13:106062530 C T 0.170204 2.1316e-05
13:106067173 G A 0.882978 -8.2447e-05
13:106067542 C A 0.058547 1.3909e-04
13:106068734 G A 0.053519 -8.7344e-07
13:106069209 A G 0.159743 5.8023e-05
13:106071215 T C 1.452231 -5.5674e-05
13:106071315 C T 0.152167 4.3965e-05
13:106079830 C T 0.846392 -8.8276e-05
13:106084892 A C 0.030030 -6.4601e-05
13:106088103 G A 1.346426 -6.0999e-05
13:106090603 G A 0.063325 -9.1194e-05
13:106091849 G A 0.178289 1.0665e-05
13:106096812 G A 0.442617 1.9466e-05
13:106097120 T A 0.043156 -7.8469e-05
13:106097764 A G 0.317071 4.5580e-05
13:106098250 C T 1.452088 -5.7110e-05
13:106098389 C A 1.758798 -7.6803e-05
13:106098978 T G 0.336289 -1.1127e-05
13:106099109 T C 0.953787 2.1034e-05
13:106101137 G T 0.043685 -4.1452e-05
13:106103031 A C 0.044873 5.4360e-06
13:106112452 C A 0.099521 1.4413e-04
13:106115157 C G 0.121524 -1.4288e-05
13:106119446 A G 0.775196 -9.1602e-06
13:106119599 T C 0.031078 3.3148e-05
13:106126916 T G 0.068972 -4.3974e-05
13:106129006 T C 0.042662 -4.8538e-05
13:106129524 C G 0.696762 6.1187e-06
13:106129624 T G 0.717691 -3.1036e-06
13:106131658 G T 0.101251 9.2714e-05
13:106136097 A G 0.025755 -3.3849e-05
13:106138366 T C 0.677473 -3.7817e-05
13:106139435 A G 0.056762 7.0986e-05
13:106140208 G A 0.052250 1.5697e-05
13:106140736 T C 0.038920 2.6297e-05
13:106143936 T C 0.030984 -9.0441e-06
13:106154231 T C 0.752596 -1.6162e-05
13:106154560 G A 0.403252 -7.4921e-06
13:106155326 G A 1.379636 1.5326e-06
13:106156486 C T 0.806631 -5.3958e-05
13:106161105 G A 0.137497 -5.8035e-05
13:106169093 G A 0.244408 1.3339e-06
13:106178669 A C 0.173800 6.2688e-07
13:106178872 G C 0.042857 -8.8052e-05
13:106179206 G A 0.028504 5.3470e-05
13:106183307 G A 0.703267 1.8109e-05
13:106187837 C T 0.067716 8.7163e-05
13:106188947 T C 0.118515 -2.7723e-05
13:106193991 G A 0.597102 -1.1995e-04
13:106194234 T C 0.950674 8.8899e-05
13:106195324 C T 0.034220 1.7496e-05
13:106196888 A G 0.059060 -3.3312e-06
13:106199528 T G 1.622688 1.1492e-05
13:106201873 G T 0.354946 -7.0869e-05
13:106201922 G C 0.125653 -2.5957e-05
13:106204277 A C 0.032756 -1.0110e-05
13:106205803 A G 0.039264 4.2565e-05
13:106211789 T A 0.047326 3.0581e-05
13:106216087 T C 0.066901 1.0942e-04
13:106218891 T C 0.094847 1.0025e-04
13:106219663 C T 0.271225 -7.6713e-05
13:106220966 A G 0.042626 -1.2099e-04
13:106230740 T C 0.048917 -7.4797e-05
13:106232532 C G 0.051046 6.0116e-05
13:106234302 T C 0.029708 2.3743e-05
13:106236098 A G 0.671306 -1.6533e-04
13:106238982 A G 0.486866 -1.9017e-05
13:106240785 G A 0.035307 -4.4437e-05
13:106243286 C T 0.039653 -2.6787e-05
13:106246119 A C 1.467333 -7.6102e-06
13:106249821 G C 1.227037 9.6279e-05
13:106251492 T C 0.558503 -1.4230e-04
13:106264893 G A 0.722157 -5.9246e-05
13:106269751 C T 0.111745 1.7276e-05
13:106281583 T C 0.161642 4.9455e-06
13:106282198 G A 0.072890 1.1143e-04
13:106286659 G T 0.080157 5.1491e-07
13:106288169 T G 0.029832 -1.9586e-04
13:106288909 C T 0.048845 7.0978e-06
13:106290396 G A 0.317730 -2.2395e-05
13:106292523 T C 0.113157 -1.2599e-05
13:106305330 C T 0.057823 -2.6889e-05
13:106305854 A C 1.910696 7.6595e-05
13:106307816 A C 0.190292 2.1072e-05
13:106313838 T C 0.163641 -5.8911e-05
13:106318871 T C 0.028748 -5.8338e-05
13:106322484 C G 0.035395 -1.0925e-04
13:106324252 G A 0.495253 1.5676e-05
13:106337809 T C 0.021503 4.3479e-05
13:106337847 G A 0.106172 -3.9812e-05
13:106338856 C T 0.042451 7.7271e-05
13:106339004 T C 1.402366 7.1584e-05
13:106339595 A G 0.441682 -1.2979e-05
13:106344524 G A 0.081280 4.9726e-05
13:106346549 C T 1.408656 4.5903e-05
13:106350411 C A 1.746211 5.5569e-05
13:106354446 A C 0.039410 3.8197e-05
13:106361257 G A 0.143741 -3.9303e-05
13:106361928 C T 0.120125 -3.2557e-05
13:106366454 T C 1.778552 6.5576e-05
13:106370135 A C 1.478002 5.7953e-05
13:106375105 A G 0.108557 -6.4791e-05
13:106377787 T C 0.027884 1.4036e-04
13:106383654 T C 0.142777 -6.5067e-05
13:106384495 C T 0.171603 1.6587e-05
13:106386542 T C 0.138133 1.9061e-05
13:106392364 G A 1.654077 1.0757e-04
13:106392555 T C 0.123825 -8.9697e-05
13:106392579 G A 0.024317 2.7930e-05
13:106393442 T C 1.126192 -4.5408e-05
13:106395336 C T 1.300141 1.3263e-05
13:106397344 A G 0.043947 2.5084e-05
13:106408080 C T 0.045509 2.6800e-05
13:106408200 G A 1.195021 1.9037e-05
13:106413998 C T 0.159500 -3.0760e-05
13:106418016 C T 1.346646 -1.9693e-05
13:106425622 C T 0.029848 2.7866e-05
13:106427357 T C 0.172599 -1.3414e-05
13:106427503 T C 0.045531 1.8719e-05
13:106427601 C A 0.247245 1.7828e-05
13:106431911 A G 0.104075 -5.3184e-05
13:106432605 C T 0.830630 6.9661e-05
13:106433709 G A 0.766984 -5.6054e-05
13:106442608 G A 1.619020 -3.3821e-06
13:106442955 T C 0.099375 -4.8359e-05
13:106443205 T C 0.053889 -7.4154e-05
13:106448868 C A 1.606511 -1.5816e-05
13:106450407 A G 0.598883 8.1154e-05
13:106458664 G A 0.191178 9.7834e-06
13:106459368 A G 1.519827 2.5004e-05
13:106463381 G T 0.289560 -5.6096e-05
13:106474371 T C 0.119025 4.4965e-06
13:106476662 T C 0.029822 -5.1721e-05
13:106484397 T C 0.686801 3.5642e-05
13:106485597 G A 0.046242 3.7486e-05
13:106486118 T C 0.081819 -1.2412e-04
13:106487434 A G 0.172070 4.0638e-05
13:106489438 G A 0.445288 1.7942e-04
13:106490187 C T 0.463876 -2.9237e-05
13:106491447 G T 1.220455 -2.9914e-05
13:106494392 G A 0.625862 -4.2204e-05
13:106496000 C T 0.589292 4.9481e-06
13:106496009 C T 0.043207 -5.8704e-05
13:106500335 A G 0.100476 4.1139e-05
13:106501439 G T 0.533777 6.1523e-06
13:106501554 T C 0.374680 -5.8259e-05
13:106502361 G A 0.078911 -6.8709e-05
13:106505052 A G 0.046271 2.0136e-04
13:106512194 G A 0.078573 -4.8210e-05
13:106516659 G A 0.385229 -7.0882e-05
13:106517830 A G 0.786193 -8.2999e-05
13:106522738 G A 1.849903 -1.0671e-04
13:106523909 G C 1.108554 1.2141e-05
13:106524974 G A 1.290897 -2.7971e-05
13:106525301 C A 0.232217 7.4930e-05
13:106527754 A G 0.286454 -4.6421e-05
13:106528602 A C 0.052474 -1.1208e-05
13:106528635 T C 0.800867 -1.8919e-06
13:106528939 G A 0.547568 3.1044e-05
13:106533249 T C 0.057953 1.5988e-05
13:106544600 T C 0.620640 -3.2306e-05
13:106547362 T C 0.036739 3.3137e-05
13:106548015 A G 0.335419 -1.5106e-05
13:106550699 G A 0.114228 6.3158e-05
13:106554357 G A 0.271637 -1.9809e-05
13:106555482 G C 0.192963 -1.9808e-07
13:106557213 T C 0.075545 4.8075e-05
13:106559213 C T 0.203512 6.4757e-05
13:106559402 C T 0.136984 2.1258e-05
13:106559457 G A 1.934566 -1.1098e-04
13:106560968 A G 0.334274 2.0825e-05
13:106561174 A G 0.089317 -2.9933e-06
13:106561676 T C 0.555348 4.0147e-05
13:106561799 A G 0.069735 -3.9875e-05
13:106567677 A G 0.853669 -4.5561e-05
13:106571777 A G 0.054126 6.3273e-05
13:106571810 T C 0.048397 9.3643e-05
13:106574392 C A 0.879781 4.6299e-05
13:106574393 G A 0.021042 -4.6883e-05
13:106577076 C T 0.396787 1.3413e-05
13:106582808 T C 0.045879 -1.9638e-05
13:106586696 G A 0.123439 1.3871e-05
13:106589141 T C 0.564475 9.1041e-06
13:106590211 T C 0.097003 -1.2050e-05
13:106593392 C T 0.381853 -7.7372e-06
13:106598677 T C 0.383473 -3.6674e-05
13:106606772 T C 0.023447 7.1475e-05
13:106606896 T G 1.881514 -4.8519e-05
13:106608574 T G 0.386228 2.3161e-05
13:106613740 A G 0.098414 1.6300e-05
13:106615072 C T 0.415550 1.0038e-05
13:106624018 T C 0.330362 1.1658e-04
13:106627484 T C 0.083072 -2.1179e-05
13:106630699 T C 0.414586 -8.4321e-06
13:106635179 C T 0.601772 2.3923e-04
13:106636056 T C 1.486425 8.0690e-05
13:106641122 T C 0.419971 5.3345e-05
13:106642145 G A 0.389727 -1.6043e-05
13:106643525 T C 1.611399 5.4089e-05
13:106643871 G A 0.085243 -2.0091e-05
13:106644801 A G 0.025609 -6.9642e-05
13:106649941 G A 0.583966 -1.6222e-05
13:106651648 C T 1.676697 1.2706e-04
13:106651661 T G 1.317740 5.3856e-05
13:106660180 A G 0.046505 -3.8818e-05
13:106662783 A G 0.041510 3.5516e-05
13:106664728 T C 0.168935 4.3583e-05
13:106666230 T C 0.412856 1.8532e-05
13:106678866 A G 0.510683 -3.4987e-06
13:106683480 C T 0.034970 -5.5298e-05
13:106687263 A G 0.252864 -9.4573e-06
13:106687434 G A 0.431773 2.3619e-05
13:106697201 C T 0.055580 8.2872e-05
13:106698486 T C 0.088258 -3.0719e-06
13:106699295 C T 1.001808 5.1854e-05
13:106699522 C T 1.899122 5.2964e-04
13:106707262 G A 0.151304 -5.8657e-05
13:106708370 A G 0.146633 -9.9310e-06
13:106710305 G A 1.455243 -2.5178e-05
13:106716595 A G 0.744942 2.4607e-05
13:106722560 A G 0.131765 -8.4324e-05
13:106724183 C T 1.419926 1.6690e-05
13:106727115 C T 0.067356 -4.4446e-04
13:106728348 C A 0.062393 5.5217e-05
13:106730969 A C 0.135017 -1.3706e-04
13:106732813 G A 0.460890 -3.6944e-05
13:106735829 C T 0.697859 4.6683e-04
13:106736866 A G 0.035424 -1.2299e-04
13:106737165 A G 0.059855 3.5248e-05
13:106737716 C T 0.083572 9.7435e-05
13:106739633 C T 0.138071 1.8824e-05
13:106739824 A G 0.500167 -2.7453e-05
13:106743596 T C 1.357101 1.0908e-04
13:106749229 T C 0.091936 -7.4737e-05
13:106750761 C T 0.711115 -1.2514e-04
13:106751385 T C 0.300573 -8.7566e-06
13:106752672 A G 1.597020 -9.8231e-05
13:106753936 A G 0.025564 5.6782e-05
13:106754499 T C 0.135870 -2.2873e-05
13:106756228 C T 1.883815 -3.8799e-05
13:106763369 T C 0.139366 1.2209e-04
13:106767807 A G 0.579792 -5.7405e-05
13:106770309 A G 0.355968 2.1971e-06
13:106770353 G T 0.063033 -1.6364e-05
13:106772702 C T 0.538529 3.7294e-05
13:106773410 G T 0.074756 2.4353e-06
13:106773900 T G 0.356981 5.7703e-06
13:106774475 G T 1.166332 2.7837e-06
13:106777944 C T 1.716363 7.2016e-05
13:106780126 G A 0.102420 3.1219e-05
13:106780434 T C 0.053347 2.3162e-05
13:106780564 G C 0.475853 6.5238e-04
13:106785265 C T 1.957695 8.6620e-05
13:106785399 C T 0.188406 -4.2748e-05
13:106787462 T C 0.049001 -1.3039e-04
13:106795012 T C 1.466840 3.8317e-05
13:106795579 T C 0.357059 5.4299e-04
13:106806345 T C 0.203905 2.3505e-05
13:106815233 T C 1.864879 1.2342e-05
13:106823290 C T 0.290294 -1.3594e-05
13:106831935 C G 0.096019 -9.5356e-05
13:106834448 C T 0.818131 2.5921e-05
13:106835644 C T 0.266181 2.0779e-05
13:106836359 G T 0.195235 9.5902e-05
13:106838968 A G 0.025762 -3.9272e-05
13:106839989 A G 0.028670 -4.4329e-05
13:106840233 C T 0.705049 3.2322e-06
13:106844163 A G 0.099807 -2.2366e-05
13:106847972 T C 0.051695 -2.3920e-05
13:106851006 T C 1.422045 -4.4834e-05
13:106851499 T C 0.144348 3.4850e-06
13:106854471 T G 0.080284 5.4912e-06
13:106854943 G A 1.976007 9.3353e-06
13:106864571 G A 0.052640 1.9517e-05
13:106874350 T G 0.086886 -5.6377e-05
13:106878180 T C 0.905321 -2.0258e-05
13:106879555 T C 0.474191 6.0607e-05
13:106879671 C T 0.029209 -1.4532e-07
13:106886793 T C 0.035645 6.9366e-05
13:106903786 C T 1.198468 1.5012e-05
13:106906594 G C 0.024681 -3.6991e-05
13:106908001 C A 1.612503 8.9646e-05
13:106913481 G A 0.316474 -1.3033e-05
13:106916788 C T 1.601506 2.1472e-05
13:106918543 A C 0.061069 1.3130e-05
13:106920790 A G 0.109330 4.1989e-05
13:106923359 A G 0.044671 4.3391e-05
13:106928488 A C 1.692569 -1.6695e-05
13:106929698 A G 1.542206 3.2774e-05
13:106931017 T G 1.268787 1.6419e-05
13:106933390 G A 0.021243 -6.0095e-05
13:106935163 T C 0.386027 -1.0805e-05
13:106937320 C A 0.041572 -9.6109e-05
13:106937337 C T 0.091228 -3.7085e-05
13:106938915 T C 0.029559 8.7830e-05
13:106942350 A G 0.072754 1.9408e-05
13:106968972 C T 0.024570 6.7502e-05
13:106972405 C T 0.065733 -6.8777e-05
13:106987966 C T 0.042140 -3.5533e-05
13:106989672 A G 0.677440 -2.2188e-05
13:106995846 T C 0.040452 4.3582e-05
13:107000655 G A 0.150194 7.7452e-05
13:107001227 C T 1.109486 6.5788e-05
13:107001948 C T 0.753040 1.3010e-05
13:107001972 A C 0.044603 1.2121e-04
13:107003443 C T 0.081653 -1.4114e-06
13:107007408 T G 0.062091 -3.0247e-05
13:107013291 G A 0.271377 -1.1526e-04
13:107014305 T C 1.167043 6.8640e-05
13:107015114 C T 1.616148 1.3492e-04
13:107016365 G C 0.068696 -1.1469e-05
13:107018016 C A 1.292368 3.2314e-05
13:107022671 T C 0.041406 4.5129e-05
13:107029249 G A 0.326649 4.9719e-05
13:107036173 G C 0.145319 1.7954e-05
13:107036944 G C 1.006154 2.3579e-05
13:107037323 A G 0.196735 -1.0504e-05
13:107037344 C G 0.051351 -7.2968e-06
13:107038859 A G 0.156215 -2.3525e-05
13:107041215 T G 0.310995 -1.3083e-05
13:107042070 G A 0.085477 -9.2916e-06
13:107042818 T C 1.297149 -1.9197e-05
13:107053444 C T 0.839212 2.2350e-05
13:107054494 T C 1.645570 1.5766e-05
13:107058504 G A 0.729421 -2.1569e-05
13:107061428 A C 0.721596 1.4576e-05
13:107063525 T C 0.080767 -1.2996e-06
13:107065143 C T 1.857135 -4.3268e-05
13:107069535 A G 0.031857 1.8501e-05
13:107079285 A G 0.125390 4.5540e-05
13:107083722 A G 0.149782 -3.4879e-05
13:107090026 G A 0.366984 6.7683e-06
13:107093295 T C 0.062387 -1.3259e-05
13:107095811 C T 0.143631 -1.0268e-04
13:107103949 T G 0.061341 1.2842e-05
13:107105475 T C 0.445739 3.8937e-05
13:107108951 C T 1.156007 -1.7975e-05
13:107111570 G A 1.290449 4.8763e-06
13:107111740 A G 0.241429 -3.0236e-05
13:107112998 C T 0.710206 3.6178e-05
13:107114380 A G 0.087551 2.4715e-05
13:107115103 C A 0.340762 -2.7114e-05
13:107119360 T C 0.314241 -1.4557e-05
13:107120640 A G 0.058128 9.7433e-06
13:107121609 G A 1.588341 1.1731e-05
13:107122285 G A 1.117327 -2.1178e-05
13:107123082 A G 0.078450 1.1249e-05
13:107125157 G T 1.563132 1.2823e-05
13:107126216 A C 0.746731 -5.4344e-05
13:107127784 C T 0.369324 -2.4628e-05
13:107128359 G A 0.545741 -7.9877e-05
13:107130242 A G 0.460955 -5.6068e-05
13:107136396 G C 0.056609 7.4854e-06
13:107141433 A G 0.680816 -2.0704e-05
13:107145610 T C 0.051309 -3.7146e-05
13:107145904 T C 0.515140 -7.3006e-05
13:107152991 C G 1.747954 1.1795e-05
13:107155593 C A 0.045476 -8.6158e-06
13:107157018 A G 0.130567 -6.1503e-05
13:107157120 A G 1.117435 7.7404e-05
13:107158331 C T 0.039351 2.5714e-04
13:107158926 G A 1.375024 4.3549e-05
13:107167490 T G 1.794427 3.7279e-05
13:107169394 A G 1.528408 2.8414e-05
13:107172275 G A 1.180746 3.4800e-04
13:107172806 G A 1.525429 4.6987e-05
13:107173465 A G 0.645171 -2.3907e-05
13:107173753 G T 1.059920 -2.4907e-05
13:107174885 A G 1.010607 -1.8754e-05
13:107175962 T G 0.057745 3.3658e-05
13:107175991 C A 0.915091 -5.3590e-05
13:107180343 G A 0.081627 4.1529e-05
13:107183056 G T 0.601444 -2.3572e-05
13:107186201 T C 0.393109 -4.9320e-05
13:107190208 A G 0.081897 5.3063e-05
13:107191082 C T 1.004706 -1.0096e-04
13:107193761 A G 0.219789 3.3443e-06
13:107194545 T A 0.053730 -7.3095e-05
13:107201033 C A 0.020844 2.1964e-05
13:107202871 C T 0.087119 2.2368e-05
13:107206061 A G 0.040406 -1.1408e-04
13:107217373 C T 0.569302 -7.4420e-05
13:107219470 T C 0.106555 8.3253e-05
13:107220649 G C 0.558221 6.0277e-06
13:107231954 A G 0.059985 -1.5559e-05
13:107234244 A G 0.627595 -3.3285e-05
13:107237009 T C 0.048784 -1.5836e-05
13:107243752 A G 0.179626 -1.4606e-06
13:107246928 C T 0.795248 1.1052e-05
13:107250927 T C 0.929236 -4.6107e-05
13:107252234 T C 1.901433 2.0919e-05
13:107254553 G A 0.419014 -4.0200e-05
13:107258313 G A 0.036073 9.7663e-06
13:107258504 A G 0.170555 2.5535e-05
13:107265982 T C 0.026505 6.1772e-05
13:107267994 C T 0.079677 3.6595e-05
13:107269265 T G 0.097983 2.6427e-05
13:107270318 T C 0.420961 2.3419e-05
13:107273711 A G 0.025736 5.4603e-06
13:107277155 C T 0.108531 1.7788e-05
13:107283852 T C 0.060410 -3.1751e-05
13:107289081 G A 0.244308 4.6582e-05
13:107289296 A C 1.120677 2.2759e-04
13:107291533 T C 0.289407 7.5442e-06
13:107298843 A G 0.074568 7.5766e-05
13:107304075 G A 1.404226 2.9640e-04
13:107317988 A G 0.040098 2.1957e-05
13:107321434 C T 0.021049 -1.3942e-04
13:107325261 C T 0.390337 -8.6510e-06
13:107333245 T C 0.459959 3.6197e-05
13:107335929 C T 1.096938 -3.9803e-05
13:107338744 C A 0.346121 3.8829e-05
13:107340281 C T 0.729009 -1.0407e-05
13:107347295 A G 0.048647 -4.3530e-05
13:107357705 T C 0.051338 -1.0482e-05
13:107360401 G A 0.247330 -6.2271e-06
13:107375462 A G 0.223029 -1.2737e-04
13:107380145 G A 0.043100 8.3392e-05
13:107381543 T G 0.986608 3.5365e-05
13:107386120 G A 0.280089 -8.5087e-05
13:107386291 C A 1.021318 3.8831e-05
13:107386883 C T 1.148987 1.7095e-05
13:107391098 G A 0.518412 1.8374e-05
13:107393692 G A 0.527441 3.8251e-05
13:107394327 T G 0.051445 1.2505e-05
13:107397067 A G 0.029741 5.0355e-05
13:107412166 A G 0.080576 -2.7400e-06
13:107412753 T G 1.295626 -3.8236e-06
13:107419951 C T 0.101949 -3.5803e-05
13:107421329 A G 1.900154 1.0468e-05
13:107430132 A G 0.062429 2.3897e-05
13:107441499 T C 1.280874 -1.9267e-05
13:107443125 T C 0.091942 -1.2823e-05
13:107452392 G T 0.098849 1.3741e-05
13:107460233 T C 0.100290 -2.0121e-05
13:107462648 T C 0.029640 -4.8512e-05
13:107464856 C T 1.973440 4.4032e-05
13:107472300 T C 0.099073 1.2592e-05
13:107473459 T C 0.044074 2.3286e-05
13:107474232 G A 0.130888 -1.1304e-05
13:107479782 G C 0.054269 -3.3173e-07
13:107481683 A G 0.082945 7.0657e-06
13:107485344 C G 0.037148 4.0468e-05
13:107486592 A C 0.140739 3.1307e-06
13:107491451 T C 0.627212 8.9591e-06
13:107494385 A G 0.453221 2.7092e-05
13:107495634 T C 0.615674 -3.6082e-05
13:107503625 C T 0.418150 4.8043e-05
13:107506631 G A 0.046392 -1.1176e-05
13:107506688 A G 0.055476 1.7145e-06
13:107515360 G A 0.469589 8.6367e-05
13:107518104 A G 1.542287 3.8584e-05
13:107520621 G A 0.149107 -2.1697e-05
13:107528843 A C 0.971642 -8.8490e-06
13:107533456 T C 0.037508 4.8429e-05
13:107534236 A G 0.098856 -1.1431e-04
13:107534767 A G 1.078223 -2.3839e-05
13:107549238 A G 0.048741 -1.1168e-05
13:107550834 T C 0.423298 1.0644e-04
13:107555235 C T 0.620572 2.7067e-05
13:107559138 T C 0.843733 6.1470e-05
13:107560096 C T 0.025242 -2.4947e-05
13:107561332 C T 0.548574 4.3824e-05
13:107563458 A G 0.176634 1.0648e-04
13:107565652 C T 0.033837 8.0490e-06
13:107570302 C A 0.020075 -4.2868e-05
13:107573504 T C 0.036722 9.5594e-05
13:107575511 C T 0.784037 -8.2186e-06
13:107575613 G A 0.133491 -2.5359e-05
13:107589889 T C 0.038988 2.6691e-05
13:107592100 G A 0.634213 -2.3905e-05
13:107593313 T G 0.392772 2.6610e-05
13:107594938 A G 0.045888 7.5770e-05
13:107606957 A G 0.133988 -2.1308e-04
13:107615402 C T 0.146773 -1.0841e-04
13:107624735 A G 0.023649 2.5704e-05
13:107629192 G A 0.036038 -5.2351e-05
13:107638292 G C 0.121972 2.6158e-05
13:107642490 A C 0.755514 1.1241e-05
13:107642591 C T 0.864379 2.1846e-05
13:107644417 C G 0.122774 -1.4653e-04
13:107646709 C A 0.061916 -7.9746e-05
13:107657546 T C 0.101972 -1.5014e-05
13:107663977 T C 0.084273 -2.3687e-05
13:107665501 T C 0.047959 -1.1480e-05
13:107670603 A G 0.067054 -5.0819e-05
13:107675363 A G 1.048066 5.0937e-06
13:107678658 G T 0.098567 -1.8517e-04
13:107681184 C A 0.031542 9.6991e-07
13:107681687 A G 0.104133 -1.5080e-05
13:107684072 C T 0.704302 1.8920e-05
13:107700218 C T 0.651244 4.1899e-06
13:107706240 C T 0.315932 1.8621e-05
13:107716011 A G 0.026579 -5.2798e-06
13:107725509 T C 0.040552 -7.3188e-05
13:107730198 A G 0.336276 -3.6458e-06
13:107732956 G A 0.936380 4.4550e-06
13:107733658 C T 0.147097 -4.6450e-05
13:107734680 G A 0.319057 -3.1146e-05
13:107735350 T C 0.044314 6.4575e-05
13:107746687 G A 0.042188 2.3458e-05
13:107748298 A G 0.079060 -4.5354e-05
13:107753866 A G 0.050134 -1.8052e-05
13:107767332 C T 0.246797 8.7966e-06
13:107778491 A G 0.964407 1.2732e-05
13:107779070 G A 0.051903 2.8470e-05
13:107780316 A G 0.466304 -2.7355e-05
13:107780409 G A 0.043918 -4.3696e-05
13:107781519 T C 0.037047 3.1441e-05
13:107782715 A G 1.664526 -8.6174e-05
13:107785212 C T 0.061007 -1.5753e-04
13:107788459 G A 0.360334 8.5021e-05
13:107788538 A G 0.757234 -5.7452e-06
13:107789112 A G 0.038968 -2.8844e-05
13:107799180 C T 0.048436 -2.7223e-05
13:107805860 G C 0.276217 6.0855e-05
13:107807214 G A 0.830601 -1.6208e-05
13:107808316 C T 1.862701 -2.5739e-05
13:107816945 T C 0.427725 3.2183e-05
13:107817549 A G 0.087875 -1.0450e-04
13:107822150 T C 0.967685 3.6467e-05
13:107824013 G A 1.378211 5.4252e-05
13:107824447 C T 0.114835 1.5079e-05
13:107825503 A G 0.028832 2.9318e-05
13:107833155 T C 0.077398 -8.9737e-06
13:107837814 G A 0.154942 1.1741e-05
13:107839410 C T 0.112086 1.4931e-04
13:107840018 C T 0.792308 -1.9958e-05
13:107842573 A G 0.267434 3.2660e-05
13:107850816 A G 0.250222 9.0581e-05
13:107852634 G A 0.179672 1.0697e-04
13:107852915 C T 0.824505 -7.4858e-06
13:107854393 A G 0.362099 -8.9180e-05
13:107855894 T C 0.077466 -3.1985e-05
13:107857688 A C 0.066918 -2.4941e-05
13:107859160 A G 1.516970 3.1363e-05
13:107864046 T C 0.063266 4.9501e-06
13:107864725 C T 0.032808 -1.2361e-05
13:107865982 G T 1.652922 -1.7737e-04
13:107869393 A G 0.778649 9.5733e-06
13:107869531 G T 0.072208 4.9934e-05
13:107869646 C T 1.056853 -2.7576e-05
13:107870124 G A 0.047674 3.8761e-05
13:107871144 T C 0.190324 6.1893e-05
13:107871966 C T 1.099515 -3.2747e-05
13:107879174 T C 0.034093 7.6213e-05
13:107884363 C T 0.804362 -3.0809e-04
13:107885801 C T 1.718035 -2.0630e-04
13:107887593 A G 0.149152 3.0485e-05
13:107888498 T C 0.474873 -7.0725e-06
13:107891652 T C 0.113608 1.1768e-04
13:107892046 T C 0.059391 2.1275e-05
13:107892697 T C 1.184424 -3.1905e-05
13:107894992 A G 0.710025 -2.0307e-04
13:107895297 C T 0.742797 -1.6635e-04
13:107896707 G A 0.186981 -6.6354e-05
13:107897967 C A 1.365111 -1.4530e-04
13:107900049 A G 0.477856 -4.5138e-04
13:107903195 T C 0.399068 3.4402e-05
13:107903515 G C 0.143998 3.3269e-05
13:107903851 T C 0.044590 -3.5931e-05
13:107904621 A G 0.477103 1.2688e-04
13:107905201 T C 1.719817 -3.6908e-06
13:107906613 T C 0.607212 1.0279e-05
13:107911568 G T 0.161343 -1.0055e-05
13:107913344 C T 0.158688 -6.0349e-05
13:107914004 T C 0.064733 -3.0541e-04
13:107914821 T C 0.066986 -1.1678e-05
13:107919984 C T 0.675522 -9.8213e-06
13:107924034 G A 1.495899 -9.5772e-05
13:107924457 C T 0.096727 -4.7654e-06
13:107933901 T C 0.030556 1.2486e-04
13:107936890 T C 0.054652 4.2984e-05
13:107937452 G A 0.793457 7.0548e-07
13:107939064 G A 0.800445 -2.0430e-06
13:107941643 A G 0.682669 -1.5425e-05
13:107956696 G A 0.040143 -9.3940e-05
13:107959766 T G 0.354770 6.1612e-05
13:107960319 C A 1.784823 -1.7543e-05
13:107963522 C T 0.065840 1.0291e-04
13:107967730 T C 0.542226 -3.7619e-05
13:107969214 A C 0.085188 5.8417e-05
13:107970415 T C 0.095724 4.6062e-06
13:107972121 T C 0.895815 1.7949e-06
13:107973081 T C 0.061874 -1.5966e-05
13:107981690 G T 0.831549 -4.7717e-05
13:107983134 G A 0.177254 7.4093e-05
13:107983774 G A 0.064133 -4.5115e-05
13:107984041 C T 0.108421 -2.2370e-04
13:107984498 T C 0.028189 -8.0808e-05
13:107984697 T C 1.380921 2.0086e-04
13:107987179 C T 0.065580 2.3347e-06
13:107989910 G A 0.039144 6.8796e-05
13:107993289 G A 1.658953 2.8103e-05
13:107995343 G A 0.136955 -1.3504e-05
13:107996173 T G 0.231046 1.3582e-04
13:107999546 T C 0.055074 -1.8363e-05
13:108005009 G T 0.036265 1.5532e-04
13:108006374 A G 0.348156 1.5111e-04
13:108013050 C T 0.300816 -5.2321e-05
13:108013900 A G 0.172009 3.9366e-05
13:108014189 G T 1.108580 4.2996e-06
13:108014841 C A 0.107353 7.0704e-05
13:108018881 G A 0.736172 -2.4918e-05
13:108018933 G A 0.624252 5.1732e-05
13:108019827 A C 1.579006 3.0323e-05
13:108020396 A G 0.106386 4.2173e-06
13:108020426 T C 1.331125 2.4738e-05
13:108020550 G A 0.249199 -1.3673e-05
13:108020933 T G 1.638475 -3.9390e-05
13:108021179 A G 0.049459 2.5182e-06
13:108021464 T G 0.648037 3.0248e-05
13:108022451 A C 1.117980 2.0329e-05
13:108022591 A G 0.689920 -1.2764e-05
13:108024771 T C 0.202934 3.4908e-05
13:108026599 T C 0.906629 -1.5757e-05
13:108027334 C A 0.078482 -6.1045e-06
13:108033035 T C 0.207741 -5.2221e-05
13:108033842 C T 0.717097 3.2652e-05
13:108034541 C T 0.727925 4.3720e-05
13:108035046 G C 0.080138 -5.9642e-05
13:108036780 T G 1.253698 3.4004e-05
13:108036871 C A 1.753128 -1.1085e-04
13:108039629 A C 0.302946 7.9569e-05
13:108040223 T G 0.041627 7.7700e-05
13:108041354 G C 0.270608 7.5705e-06
13:108050599 G C 0.096061 9.8469e-06
13:108051775 G C 0.075366 3.0168e-05
13:108054159 C A 0.047492 -6.1753e-05
13:108055466 C A 0.076080 -8.0390e-06
13:108056339 C T 0.084860 -7.6006e-05
13:108056699 G A 1.099687 4.4120e-05
13:108062021 C T 0.047618 2.0743e-05
13:108063405 A G 0.568620 2.3663e-05
13:108065707 C A 0.368717 -3.0349e-05
13:108068219 T C 0.020555 3.2681e-05
13:108068318 T C 0.035070 6.4504e-06
13:108071162 G A 0.023145 -3.2094e-05
13:108074680 T C 0.032435 1.0312e-04
13:108080847 A G 0.104455 1.4768e-04
13:108083633 T C 0.035275 7.7334e-05
13:108084876 A G 0.510732 4.7582e-05
13:108086478 G A 0.043999 -4.2385e-05
13:108086788 G T 0.581249 8.5040e-06
13:108087075 A T 0.648524 9.1587e-06
13:108090260 C A 0.052114 6.0797e-05
13:108092957 T C 0.029650 -1.5055e-04
13:108093268 T C 0.077612 -8.5984e-05
13:108094072 G T 1.456973 -1.6497e-05
13:108094967 G A 0.286042 -9.7966e-05
13:108101145 T G 0.064425 -1.2944e-05
13:108102461 C A 1.485321 -2.8372e-05
13:108110518 G A 0.031367 -5.4815e-05
13:108114336 G T 0.711037 -5.9584e-05
13:108125996 C T 0.050874 9.8506e-06
13:108130613 T G 0.069001 4.4406e-05
13:108133693 T C 0.172395 4.9266e-05
13:108143728 T C 0.531950 2.7932e-05
13:108145853 G A 0.500923 5.0123e-05
13:108147417 G A 0.033574 -2.5620e-05
13:108148945 T G 0.295409 -6.7445e-05
13:108153664 G T 0.497658 1.1443e-04
13:108154881 A G 0.030273 -9.8234e-05
13:108155537 C T 0.080099 -2.1199e-04
13:108155821 A G 0.028381 -1.5846e-06
13:108157028 A C 0.124338 6.0744e-06
13:108157360 C T 0.105013 1.0292e-05
13:108164035 C A 0.031386 -5.1680e-05
13:108169060 G T 0.279992 8.9412e-05
13:108169072 G A 1.546202 -5.4544e-05
13:108175941 T C 0.031393 -4.6240e-05
13:108180983 T C 1.694646 -6.9294e-05
13:108181020 T G 0.054071 -3.1268e-05
13:108181660 G A 1.668868 -1.0332e-04
13:108189783 G A 0.156991 -2.7612e-05
13:108190458 T G 0.271348 3.6903e-05
13:108195744 T C 0.233366 -4.4983e-06
13:108198115 T C 0.049180 5.4743e-05
13:108198519 C T 1.054301 7.8136e-05
13:108199533 T C 0.089745 -7.9325e-05
13:108200014 A G 0.684429 -4.9230e-07
13:108202535 G T 0.056327 -1.5219e-05
13:108206865 C T 0.443311 6.6719e-05
13:108212612 G A 0.399374 7.5528e-05
13:108213837 A G 0.042146 7.3217e-06
13:108214223 A G 0.915526 -5.9258e-05
13:108216051 T C 1.496405 1.9047e-05
13:108228502 T C 0.179574 -7.3173e-06
13:108229018 T C 1.932190 -1.0732e-04
13:108232900 T C 0.067687 -3.8022e-05
13:108233120 C T 0.066184 -2.4109e-05
13:108234400 A G 1.621003 4.5737e-06
13:108235216 T C 0.058956 -8.1796e-05
13:108240665 C T 0.029170 1.9218e-05
13:108245079 T C 0.078262 2.4309e-05
13:108247218 A G 0.057171 1.3572e-05
13:108254714 G C 0.028154 -6.1221e-05
13:108257220 C T 0.657154 9.7606e-05
13:108261395 G C 0.062964 2.4649e-05
13:108264585 A G 1.346786 -1.7312e-05
13:108264856 G C 0.104925 -1.3367e-05
13:108264986 A G 0.057979 -4.5003e-05
13:108265448 T C 0.029585 4.1020e-05
13:108268439 C T 0.119203 5.0918e-06
13:108271126 C T 0.603197 -3.3892e-05
13:108281409 G C 0.043909 1.4050e-05
13:108288730 G A 1.299284 3.1865e-06
13:108298510 A G 0.420030 -1.1630e-05
13:108305772 A C 0.262143 2.7312e-05
13:108312467 G A 1.041445 -9.9350e-06
13:108324612 C T 0.038783 5.9776e-06
13:108325362 G A 0.424340 -7.7570e-06
13:108326074 A G 0.469518 -2.2479e-05
13:108326571 C T 0.529966 -1.1197e-05
13:108328177 C T 0.645090 -1.8693e-05
13:108328479 G A 1.042497 -3.8908e-05
13:108330778 G A 0.301751 1.5646e-04
13:108333349 T C 1.883322 2.0154e-05
13:108335643 T C 0.725416 -8.5164e-05
13:108337054 G A 1.878622 1.9162e-05
13:108338093 A G 0.045700 1.0661e-04
13:108342706 C T 0.389555 3.0723e-05
13:108349649 G C 1.373232 -1.3618e-05
13:108351422 G A 0.049936 -1.6568e-06
13:108356909 G T 0.271497 -1.9119e-05
13:108361377 T C 1.863766 -1.1293e-05
13:108364081 T C 0.027965 -2.4688e-05
13:108365613 G A 0.020315 -1.9470e-04
13:108367117 A G 0.151687 -8.6681e-05
13:108383142 G A 1.701066 3.9501e-05
13:108387176 G T 0.181665 -6.7997e-06
13:108390592 G A 0.057508 -8.5267e-05
13:108401207 C G 0.128392 3.5038e-05
13:108408916 C T 0.069099 5.4759e-05
13:108409734 G A 0.196712 -7.6818e-05
13:108411484 C T 0.056139 5.8548e-05
13:108417218 C T 0.136831 9.7149e-06
13:108422858 G A 0.717671 7.8920e-06
13:108430021 T C 0.186326 -2.6475e-04
13:108433801 G T 0.258054 4.4949e-05
13:108438307 C T 0.372781 -3.2979e-04
13:108440813 C T 0.052059 1.8061e-05
13:108442255 G A 0.036226 -2.8010e-05
13:108448109 C T 0.316312 1.4449e-05
13:108454238 T C 0.044606 1.1107e-05
13:108454437 T C 0.053961 -2.8283e-05
13:108458421 C T 0.275584 6.4886e-06
13:108461225 A G 0.172359 -2.6610e-05
13:108461338 C A 0.494448 -1.1008e-04
13:108463599 G A 0.108363 2.1836e-05
13:108467004 G A 0.431532 5.0908e-05
13:108467558 G T 0.134611 2.2695e-05
13:108468501 G A 0.288246 2.8557e-05
13:108469153 C A 0.330093 4.2467e-05
13:108469995 G A 1.276707 -2.2859e-04
13:108470335 T C 0.026524 -5.5370e-05
13:108470487 G A 0.736747 -5.2100e-06
13:108470523 C T 0.074753 -3.6962e-05
13:108470873 C T 0.074656 5.7963e-05
13:108471613 A G 0.282432 -2.3877e-05
13:108472500 C T 0.068521 1.4154e-05
13:108472676 C A 0.093250 -8.9037e-05
13:108473323 G T 0.293916 1.1550e-05
13:108473734 G T 0.249011 2.9438e-05
13:108476015 A G 0.041361 6.9315e-05
13:108481403 T C 0.062338 1.6660e-05
13:108482871 T C 0.058368 -4.2229e-05
13:108482985 A G 1.089813 6.6668e-06
13:108484069 C T 0.149503 -4.4789e-05
13:108484090 A C 0.021263 6.2085e-05
13:108484969 C G 0.119661 -9.6147e-05
13:108487054 A G 0.121313 -3.9796e-06
13:108494979 C A 0.129983 2.3470e-05
13:108503519 A C 1.367604 -3.9250e-05
13:108503948 A G 1.095188 -1.3267e-05
13:108504067 C T 0.089765 1.3636e-05
13:108508659 G A 0.058420 1.6214e-04
13:108509726 C T 0.029348 3.4347e-05
13:108512519 C T 0.147013 1.1202e-05
13:108516434 C T 0.448462 1.3838e-04
13:108516869 A G 0.039059 1.0897e-04
13:108517065 C T 0.162937 -1.8969e-05
13:108518444 A G 0.162203 1.4434e-05
13:108524479 C A 0.266473 2.5862e-07
13:108526529 T G 0.020435 -7.8556e-07
13:108529065 C T 0.225745 -2.4262e-05
13:108531266 T C 0.061611 2.0355e-05
13:108534782 T C 0.498505 2.1468e-05
13:108536543 A G 0.102397 -2.0464e-05
13:108553845 A G 0.265733 2.6053e-06
13:108554793 A G 0.032010 8.7507e-05
13:108558367 A G 0.107438 -8.2512e-06
13:108562178 T C 0.036651 5.1504e-05
13:108562745 T G 0.267914 5.0950e-06
13:108563038 C T 0.135108 1.4270e-05
13:108567640 G A 0.119726 -1.7614e-06
13:108567803 G A 0.116646 5.4404e-05
13:108572433 A G 1.883432 8.7160e-05
13:108589704 T C 0.446570 -1.7416e-05
13:108593673 C T 0.246628 6.2965e-05
13:108603545 A G 0.057804 -1.9392e-05
13:108609111 G A 0.056333 -3.5966e-06
13:108615603 G T 1.110826 -7.1097e-06
13:108619481 C T 0.038608 -4.3548e-05
13:108620814 T C 0.041335 -4.6507e-05
13:108628716 T G 0.062361 4.8385e-05
13:108630108 A G 0.241439 2.1486e-05
13:108635611 A G 0.076308 1.0009e-05
13:108645005 T C 0.047807 -1.4521e-05
13:108646178 A G 1.086175 -8.0801e-06
13:108647268 C T 0.217105 3.9382e-05
13:108661855 C A 1.291550 -1.4146e-05
13:108662636 G A 1.082955 -3.0140e-05
13:108665040 T C 1.673088 6.1036e-06
13:108666741 C T 0.285863 -2.3791e-05
13:108675461 C T 0.068054 3.6943e-05
13:108675652 T C 0.541933 -3.9154e-05
13:108678555 A G 0.062607 -9.5975e-05
13:108681130 T C 1.274798 -5.6190e-05
13:108685006 T C 0.045833 -1.4389e-05
13:108685348 T C 0.934144 -2.9393e-05
13:108687490 A G 0.112722 3.8681e-05
13:108688705 A C 0.375673 2.6445e-05
13:108694176 G A 0.191782 6.6140e-05
13:108699529 T C 0.077989 1.2541e-04
13:108701195 A G 0.033383 2.3795e-05
13:108701674 A G 0.842510 2.7726e-05
13:108704989 A G 0.411263 -6.2272e-06
13:108705406 T G 0.300450 -5.5257e-05
13:108708859 A G 0.050316 3.4668e-05
13:108711217 A G 0.686382 1.7845e-05
13:108714139 T C 0.031474 5.4429e-06
13:108714780 A C 0.361752 1.4280e-05
13:108715864 T C 0.053013 -1.4971e-05
13:108719152 T C 1.012925 -1.9843e-05
13:108722399 A G 1.005284 3.9781e-05
13:108722581 C G 0.245593 -3.0130e-05
13:108723128 C T 0.129733 1.1513e-04
13:108726211 A G 1.320158 4.5626e-05
13:108728088 T C 0.034986 2.5096e-05
13:108728127 T C 0.170198 2.9695e-05
13:108731282 T G 0.213859 1.8219e-07
13:108731731 T C 0.052867 -2.5720e-05
13:108731866 T C 0.028160 4.6861e-06
13:108731995 C T 0.164011 2.5090e-06
13:108734238 C T 1.882228 3.1808e-04
13:108734633 C T 1.376975 2.4400e-06
13:108735011 C T 1.395596 7.8965e-05
13:108738314 A G 0.039709 -3.2631e-05
13:108739340 T C 0.935539 1.7924e-05
13:108746176 T C 0.074201 -1.3528e-05
13:108747318 T G 0.608056 -7.6722e-06
13:108747731 G A 0.332258 -2.5601e-06
13:108766019 G A 0.675013 9.0638e-06
13:108770118 G A 1.874623 1.3199e-05
13:108773684 C T 0.550334 -8.0783e-06
13:108775529 T C 0.033048 -6.6113e-05
13:108775771 C T 0.056869 -2.1760e-05
13:108778740 A G 0.027037 -6.7859e-05
13:108779750 C T 0.443785 -1.9119e-05
13:108781726 A C 1.739723 9.5640e-06
13:108783295 G A 1.066447 -9.2449e-06
13:108786464 A G 0.213048 -2.0320e-05
13:108787855 T G 0.055327 2.2694e-05
13:108797379 G A 1.614668 -9.8943e-06
13:108799306 C A 1.524001 7.9697e-06
13:108802722 G A 0.079972 -1.4684e-05
13:108807819 G A 1.857047 -2.1058e-05
13:108810966 G A 0.149094 2.3938e-05
13:108811734 T C 0.075895 -1.3137e-05
13:108812427 A G 0.063834 -8.3741e-05
13:108814824 A G 0.370311 7.7642e-06
13:108815695 T C 0.170178 -1.5117e-05
13:108816225 T C 0.353667 6.5722e-05
13:108816848 C A 0.163138 -6.2703e-06
13:108818126 G A 0.051815 -2.8311e-05
13:108818642 C A 0.037066 2.2407e-04
13:108818885 C T 0.262896 5.8679e-06
13:108819705 A G 0.029569 8.0965e-05
13:108821541 A G 0.041085 1.5601e-04
13:108822097 C T 0.026742 -1.7914e-06
13:108828155 T C 0.084552 8.3286e-05
13:108830757 T C 1.680719 1.8536e-05
13:108832712 T C 1.497035 1.1217e-04
13:108833284 T G 0.276126 1.3675e-06
13:108836221 G A 0.086477 2.5637e-06
13:108843486 A G 1.804674 3.6646e-05
13:108847742 T G 1.207874 -3.5423e-06
13:108850742 C T 0.032542 -1.2316e-05
13:108852362 T C 1.459826 -1.8607e-06
13:108855567 G A 0.344952 3.0515e-05
13:108858373 T C 1.139064 3.8200e-05
13:108861913 G A 0.340593 3.7303e-05
13:108863591 A G 0.335397 1.8073e-05
13:108866748 T C 0.065184 -8.0748e-05
13:108872521 C T 0.676149 -7.3463e-08
13:108873491 C T 0.107623 -2.6198e-05
13:108873872 T C 0.047440 1.4221e-04
13:108881089 G T 0.252880 1.5766e-04
13:108888747 G A 0.235492 -3.2544e-05
13:108893881 A G 0.034772 -1.4372e-04
13:108894760 C T 0.343848 5.8017e-05
13:108901818 A G 0.069654 2.5784e-06
13:108903072 A G 1.150389 3.7569e-05
13:108914280 A G 0.178208 -1.1501e-04
13:108916651 T C 0.054957 1.9154e-05
13:108919403 C T 0.633905 -5.5367e-05
13:108921373 T C 0.960983 -6.6081e-05
13:108923449 T G 0.056797 6.1364e-06
13:108925163 T C 0.060731 1.5178e-06
13:108933949 G A 0.110060 1.0555e-04
13:108934011 G A 0.357828 -2.5452e-06
13:108934296 T C 0.077070 -5.0590e-05
13:108934620 A G 0.317214 1.7057e-05
13:108935723 G T 0.450962 -5.9419e-05
13:108937313 C T 0.281111 -7.5225e-05
13:108942788 C G 0.704004 2.8118e-05
13:108943034 G A 0.434895 6.0097e-05
13:108943068 T C 0.036466 -3.5278e-05
13:108944519 C T 0.099349 -5.9239e-06
13:108956317 A G 0.579571 -2.2487e-05
13:108958076 G A 0.038138 5.9027e-05
13:108960821 T C 0.100284 1.7223e-05
13:108966378 G A 0.043074 -2.3518e-05
13:108967763 G A 1.455824 -1.6582e-05
13:108968890 C T 0.194219 2.5869e-05
13:108971798 T C 0.054013 -1.3838e-05
13:108974847 T C 0.039757 1.6529e-06
13:108976519 C T 0.031792 -5.3314e-05
13:108987817 A G 0.461033 -2.6802e-05
13:108988074 G A 0.268391 6.1253e-06
13:108993494 G A 0.106931 1.0313e-05
13:108994267 A G 0.058164 1.6189e-05
13:108995479 G C 0.515510 1.4109e-05
13:108998505 G A 0.536951 -1.7330e-05
13:108998833 G A 0.263003 1.4572e-05
13:109002358 T C 0.598474 4.9114e-06
13:109003345 C T 1.331979 -9.3033e-07
13:109008530 T C 0.029832 -1.8176e-06
13:109010696 G A 0.055437 4.0098e-05
13:109010958 G A 0.043279 -2.9772e-05
13:109011782 G A 0.371830 9.1430e-05
13:109030811 G T 0.334611 -2.2720e-05
13:109030845 T G 0.151482 -1.4929e-05
13:109036179 T C 0.172145 1.0381e-05
13:109038539 C T 0.380685 3.8642e-05
13:109041312 C G 0.166566 -3.6740e-05
13:109044446 C T 0.680086 -1.0055e-04
13:109047494 G A 0.072594 1.7605e-05
13:109048650 C A 0.036830 7.4026e-06
13:109062691 C T 0.044025 -4.0220e-05
13:109064053 T C 0.190993 -2.1042e-05
13:109064899 T C 0.035528 3.4114e-05
13:109072672 T C 0.215346 -1.3673e-05
13:109072728 T C 0.155773 -3.3700e-05
13:109073274 G A 0.042308 -1.4087e-05
13:109073774 A C 0.649365 -2.6401e-05
13:109076400 T C 0.073896 -2.1139e-05
13:109076461 T C 0.154641 -1.0213e-05
13:109080492 C A 0.455022 -9.8522e-06
13:109083808 T C 0.027511 5.5723e-05
13:109086230 A G 0.181613 4.9793e-05
13:109093052 C T 1.614583 -2.4670e-04
13:109099638 T G 0.147490 -4.2578e-05
13:109101490 T C 0.374368 -5.6642e-06
13:109104539 A G 0.042393 -1.6592e-05
13:109112338 G C 0.081144 1.1080e-06
13:109112794 G A 0.116344 1.3303e-05
13:109112951 A G 0.227076 2.2166e-05
13:109113692 T C 0.130122 -2.0526e-05
13:109114226 A C 0.030835 9.7322e-05
13:109122466 A G 0.093390 -4.3345e-05
13:109136650 G C 0.072283 -2.3991e-05
13:109137450 T C 0.067177 1.5711e-05
13:109137820 T C 0.481439 2.0561e-05
13:109144046 C T 0.129570 -9.3523e-05
13:109149492 C T 0.741804 3.3858e-05
13:109150227 A G 0.549597 -3.5805e-05
13:109151422 T G 0.082517 -1.6227e-05
13:109151807 T C 0.048222 -1.8476e-05
13:109152972 C T 0.903676 -2.1153e-05
13:109153478 T G 0.099265 1.3147e-05
13:109170277 T C 0.264279 2.0864e-05
13:109175983 A G 1.274286 -3.1008e-05
13:109178051 G C 0.492975 6.5240e-06
13:109191010 C T 0.168883 5.4280e-06
13:109198817 G A 0.045256 1.3110e-05
13:109200369 A G 0.084503 -3.7912e-05
13:109209494 C T 0.032681 5.1104e-05
13:109210614 A G 0.084286 1.7653e-05
13:109214842 A G 0.046937 -1.3670e-05
13:109214889 A G 0.043237 4.8718e-05
13:109223200 C T 0.422357 5.7878e-05
13:109228904 G A 0.101913 2.7128e-05
13:109231198 C T 0.088294 -4.5188e-05
13:109236261 G A 0.039637 -8.5917e-06
13:109239833 G A 0.893299 1.3938e-05
13:109243405 C T 0.031818 -2.8110e-06
13:109246436 G A 0.516120 -9.1476e-05
13:109246609 C A 0.075938 -1.7899e-06
13:109250314 A G 0.370392 4.4188e-05
13:109254296 G T 0.934059 2.2824e-05
13:109257478 C T 0.132511 -5.1565e-06
13:109262435 T C 0.071497 -3.2587e-05
13:109273942 A G 0.214106 -2.4048e-05
13:109275848 A G 0.238936 -1.3871e-04
13:109282072 G T 0.394683 1.2275e-05
13:109292211 T C 0.087077 1.0916e-04
13:109294662 C A 0.078651 -4.0409e-05
13:109296318 A G 0.166611 3.0458e-05
13:109297527 T C 0.518282 -2.7350e-05
13:109297618 A G 0.074970 -3.9016e-05
13:109304169 T C 0.046359 2.3336e-05
13:109326464 G A 0.589932 2.7987e-05
13:109327165 T C 0.099658 -2.6053e-05
13:109327788 T C 1.193807 -3.5985e-06
13:109329108 A G 0.040806 -2.7652e-05
13:109329236 T C 0.104351 -6.5191e-05
13:109333739 G A 0.111862 1.7027e-04
13:109334735 T C 1.349425 5.3052e-05
13:109340303 G A 0.811889 3.5543e-04
13:109347659 C T 0.313835 -5.9112e-06
13:109350507 C T 0.095785 4.0166e-05
13:109351901 G T 1.244012 -3.2268e-05
13:109354099 G A 1.514637 2.4434e-05
13:109355570 A G 0.347208 -3.0447e-05
13:109359834 C T 0.670761 1.3086e-04
13:109360899 A G 1.334816 -3.7439e-05
13:109360909 G T 1.083886 -2.2306e-04
13:109361048 A G 0.040436 5.2429e-06
13:109361063 T G 0.077840 -1.0122e-05
13:109361435 A G 0.371674 -6.3048e-06
13:109363350 G A 0.078511 1.4183e-05
13:109363456 A G 0.596128 6.3811e-05
13:109364317 G A 1.162116 -2.2033e-05
13:109370375 T G 0.137811 1.0482e-04
13:109370456 G T 0.755952 2.1093e-05
13:109372627 A G 0.122414 -2.3100e-05
13:109376702 C T 0.083786 -2.2572e-05
13:109378421 C T 0.336451 2.3768e-04
13:109382119 C A 0.491368 -3.7493e-06
13:109393659 G C 0.115919 2.3852e-05
13:109393740 G A 0.054370 3.2075e-05
13:109397548 T C 0.022551 -2.3956e-05
13:109400116 T C 0.838758 -5.8959e-06
13:109403845 T C 0.029588 -4.7671e-06
13:109410175 A G 0.063925 -3.0861e-05
13:109410933 C T 0.857193 3.0723e-05
13:109411142 A G 0.033094 -6.5829e-05
13:109411781 T C 0.447810 -2.1800e-05
13:109413746 G T 1.168208 -3.2601e-07
13:109413929 T C 0.418741 -2.4887e-05
13:109414154 A G 0.057758 -5.3733e-06
13:109414190 C T 0.121641 -2.0789e-05
13:109418657 C T 0.064431 -2.0091e-05
13:109422405 T C 0.065217 9.8508e-06
13:109423966 T C 0.249761 -2.2843e-05
13:109430327 A G 0.749292 8.8134e-06
13:109432328 A C 0.075876 3.6823e-06
13:109437923 T C 0.022717 2.3071e-05
13:109438084 A T 0.064026 -1.9779e-05
13:109443715 A C 0.040695 -1.9665e-05
13:109444586 T C 0.079826 1.4498e-06
13:109450923 G A 0.756809 -3.5163e-05
13:109454521 T C 0.054379 3.7566e-05
13:109456691 C T 0.032730 -1.4114e-05
13:109458816 A G 0.026093 -6.7632e-05
13:109460406 T C 1.407430 6.2979e-05
13:109460605 C A 0.093166 -2.4396e-05
13:109461648 T C 0.074737 1.1763e-05
13:109462626 T C 1.889904 4.5827e-05
13:109469977 G T 0.095071 -6.5898e-05
13:109470040 T C 0.060566 4.2263e-06
13:109472148 C A 0.244642 2.7086e-04
13:109472733 A G 0.052786 4.8264e-05
13:109475365 C T 0.092400 5.4360e-05
13:109479343 A G 1.361453 1.2976e-04
13:109482071 G A 1.909859 1.3463e-05
13:109493863 G A 0.037365 -9.2627e-05
13:109495370 G T 0.118743 -2.1968e-05
13:109496813 C T 0.276713 -7.7262e-05
13:109498743 C T 0.506941 -3.6851e-06
13:109499659 A G 0.057891 1.0909e-05
13:109500374 T C 1.324952 1.1209e-05
13:109500738 A G 0.382379 -1.9216e-05
13:109503062 T G 0.485931 -9.7924e-06
13:109503326 C A 0.438180 9.3759e-05
13:109504041 G A 0.781584 -5.2274e-05
13:109504464 A G 0.043503 -5.2846e-05
13:109505800 A G 0.055950 -4.2781e-05
13:109507785 T C 0.027076 -4.7080e-05
13:109508469 C T 1.583645 -6.2412e-06
13:109508560 C T 0.455837 2.1299e-05
13:109510281 T C 1.003106 -5.2395e-05
13:109523857 G A 0.761096 -1.4620e-04
13:109527412 A G 0.103575 -8.9782e-07
13:109527838 A G 0.054707 8.9558e-05
13:109529431 T C 0.054435 6.6376e-05
13:109530343 C A 0.250728 1.8463e-05
13:109531516 T G 0.473140 -1.9221e-05
13:109542212 G A 1.405476 -2.9181e-06
13:109544972 C A 1.867713 2.3323e-05
13:109546691 T C 0.075516 1.3235e-05
13:109550246 G A 0.726721 1.9664e-05
13:109550367 A G 0.023970 -4.7842e-06
13:109550866 T C 0.037180 -2.7338e-05
13:109561570 A G 1.176585 7.2256e-05
13:109562437 C A 0.024379 1.1618e-05
13:109563323 G A 0.361275 -1.2545e-05
13:109569040 A G 1.929850 5.5582e-05
13:109578566 A C 1.826219 -3.2360e-05
13:109579256 A G 0.619163 -4.3692e-05
13:109579442 A T 1.931804 -3.5158e-05
13:109580017 A G 0.092504 -2.4693e-05
13:109580733 C A 0.276321 1.0969e-04
13:109583936 A G 0.207063 -3.0152e-05
13:109585485 G A 0.049086 4.0500e-05
13:109592310 A G 0.194362 3.1830e-05
13:109595134 G T 0.021565 -4.0059e-05
13:109597816 G A 0.099067 6.1318e-05
13:109598901 T C 0.040143 -1.9422e-05
13:109599372 C T 0.087778 -6.4136e-06
13:109599879 A G 0.265551 3.3000e-05
13:109602146 A C 0.094039 7.1151e-06
13:109602684 C T 0.113523 3.3510e-05
13:109604672 T C 0.050238 4.5049e-05
13:109609170 C T 1.280193 -2.2606e-05
13:109612256 A G 0.295717 5.4420e-05
13:109622662 A G 0.467401 3.5190e-05
13:109623356 A G 0.204706 2.3603e-05
13:109625643 C G 0.062257 -2.9944e-04
13:109627620 T C 0.218965 6.8769e-05
13:109634114 A G 1.341661 -4.8783e-05
13:109637129 G A 0.033447 -3.3678e-05
13:109642123 C T 0.064503 -2.7582e-05
13:109645913 A G 0.185355 2.2912e-05
13:109652365 A G 0.052903 6.1523e-06
13:109654767 G T 0.295954 -2.3813e-05
13:109655628 T G 0.080060 4.7934e-05
13:109657488 T C 0.089709 1.6483e-04
13:109658983 A C 0.188108 -2.2360e-04
13:109659839 G A 0.755277 -2.2667e-05
13:109664556 A G 0.119499 4.2471e-05
13:109673991 T C 0.430010 -1.7918e-05
13:109681102 G A 0.301660 9.2688e-05
13:109685800 T C 0.089151 2.2976e-04
13:109687079 A G 0.048595 -2.7697e-06
13:109691679 G A 0.171359 1.5075e-05
13:109691962 G A 0.669427 8.8563e-06
13:109692541 G A 0.083383 3.0800e-05
13:109703632 C T 0.079063 8.8649e-05
13:109706432 C G 0.111161 1.9174e-05
13:109710600 A G 1.304578 7.7254e-05
13:109711372 T C 0.557137 2.8192e-05
13:109722293 A G 1.040153 -4.5387e-05
13:109722597 A G 0.025353 5.1595e-05
13:109730036 A G 0.154910 5.2722e-05
13:109731119 G A 1.208923 -1.2166e-05
13:109743185 T G 0.029166 5.7985e-06
13:109743846 A G 0.074844 -9.3160e-05
13:109752601 C T 0.314926 -4.9067e-05
13:109752675 T C 0.537016 9.3674e-06
13:109766055 C T 0.077797 -2.2498e-05
13:109776079 C T 0.788650 4.5514e-05
13:109777503 G A 0.263815 -3.3583e-05
13:109783776 C T 0.055548 1.6473e-05
13:109784383 A G 0.026936 -8.1528e-06
13:109786483 T A 0.460040 -9.5972e-05
13:109786519 G A 0.048397 1.8372e-05
13:109792825 T C 0.028634 9.6429e-05
13:109799451 G A 0.699927 -4.5157e-05
13:109800884 G A 0.505166 4.2686e-05
13:109801432 C A 0.953816 7.9356e-06
13:109804077 G T 0.156874 1.9274e-05
13:109808068 G A 0.067411 3.6799e-05
13:109812363 A G 0.109284 2.0429e-05
13:109813010 C G 1.623382 5.8803e-06
13:109813327 T C 0.391811 2.6970e-05
13:109814635 G T 0.262315 3.1434e-06
13:109815112 A G 0.570704 1.6326e-05
13:109819961 C T 0.334507 -3.2527e-04
13:109823130 C A 0.326321 1.2948e-05
13:109824517 G A 0.199698 -1.4855e-04
13:109824928 T C 1.010461 2.0606e-03
13:109827038 T C 0.068557 -6.3075e-05
13:109829017 A G 0.195534 -1.3902e-04
13:109829618 C T 0.029218 4.1417e-05
13:109829678 A G 0.093757 -7.8464e-05
13:109829711 T C 0.136497 3.8867e-05
13:109842648 A G 0.047716 2.2400e-05
13:109842701 T C 0.060634 1.3593e-05
13:109842781 G A 0.856690 -8.8262e-06
13:109846137 C T 0.030465 5.4882e-06
13:109852534 T C 0.065061 1.8895e-04
13:109853767 A G 0.485587 -2.5930e-05
13:109859430 A C 0.021500 -1.3763e-04
13:109861779 A G 0.102530 7.8797e-06
13:109862059 A G 0.053772 -3.2817e-05
13:109864437 A G 0.060056 1.2243e-05
13:109866763 T C 0.130151 -4.2867e-05
13:109879099 G A 0.478602 -4.5758e-05
13:109879377 G A 0.105588 -3.6002e-05
13:109881337 T C 0.242980 -7.8878e-06
13:109882239 T C 1.245918 -7.7989e-05
13:109885024 A G 0.767354 -1.6898e-05
13:109886682 T C 0.067346 1.9964e-05
13:109887963 G A 0.074110 -4.9143e-05
13:109890809 C T 0.068898 2.0200e-05
13:109892022 C T 0.053500 5.4198e-05
13:109896007 T C 0.065957 2.6494e-05
13:109903367 G A 0.231120 -1.5228e-05
13:109910687 G A 0.308723 1.5272e-05
13:109912499 A G 0.289794 -4.5427e-05
13:109923816 T C 1.374206 -1.2635e-05
13:109925222 C T 0.082367 -1.6305e-05
13:109926741 G A 0.047346 1.9946e-05
13:109929322 T C 0.036057 -2.1888e-05
13:109930744 C T 1.747688 -2.5822e-05
13:109944192 T C 0.771850 -6.7620e-05
13:109952316 G T 0.456139 -9.4083e-05
13:109960307 C T 0.069404 6.2526e-06
13:109969281 T G 0.309528 -1.3708e-05
13:109976619 G T 0.463552 -3.9185e-05
13:109985332 A C 0.798974 -1.7123e-05
13:109985943 T C 0.610331 -2.1153e-05
13:109988841 C T 0.517253 4.0056e-06
13:109992154 G T 1.667771 -4.8539e-05
13:109998337 C A 0.056392 -6.5126e-05
13:109998642 C T 0.032438 3.8883e-05
13:110001474 A G 1.198416 -7.7387e-06
13:110002218 A G 0.761911 -7.1916e-06
13:110003078 T C 0.093254 -5.0000e-06
13:110005124 A G 0.205774 1.9282e-05
13:110007826 A G 0.087642 -8.8481e-05
13:110013123 C T 0.114205 1.1784e-04
13:110015286 C T 0.494474 -2.2365e-05
13:110018781 C T 0.185287 2.8751e-05
13:110019360 T C 0.216411 1.4136e-05
13:110022257 A G 0.024596 -1.7540e-05
13:110025376 C A 0.043409 2.1420e-05
13:110033546 C G 0.150989 -9.5072e-05
13:110038027 A G 0.127672 1.0726e-04
13:110039328 T C 0.162810 2.0576e-06
13:110042631 A G 0.068495 -4.6199e-06
13:110043995 A C 0.338931 9.7034e-05
13:110047114 T C 0.025947 4.0188e-05
13:110047589 T C 0.972934 -1.4887e-05
13:110048343 G T 1.300161 4.4218e-05
13:110054060 T C 0.032776 -1.6747e-05
13:110055163 T C 0.126088 1.3451e-04
13:110058972 G A 0.450416 1.3932e-04
13:110060787 A G 1.743563 1.3606e-05
13:110076137 T C 0.062273 -6.1349e-05
13:110076740 C T 0.854470 -1.8277e-05
13:110079181 T C 1.696675 -1.6614e-05
13:110088387 A G 0.046904 1.1416e-05
13:110093151 A G 0.059689 -2.1189e-05
13:110100208 A G 1.275691 -7.8770e-06
13:110110241 A G 0.025304 -3.3566e-05
13:110115036 G A 0.065850 3.1654e-06
13:110119378 C T 0.394278 -1.3584e-05
13:110119703 A G 1.842357 4.5480e-05
13:110122617 C T 0.261260 -3.6888e-05
13:110123782 A G 0.259426 3.7991e-06
13:110127965 T C 0.170162 3.7541e-05
13:110128319 C T 0.191253 -1.6081e-05
13:110129092 G A 0.131911 1.5776e-05
13:110137712 T C 0.040744 2.5390e-05
13:110141913 A G 0.106587 -5.5809e-07
13:110142194 C T 0.940161 -8.3886e-05
13:110142575 C G 1.192308 -3.3801e-05
13:110145231 G T 0.123900 2.4275e-05
13:110147580 G C 1.942975 5.5367e-05
13:110149426 A G 1.528749 -2.4143e-05
13:110151311 G A 0.035233 7.8227e-06
13:110154028 C T 1.881712 3.7114e-05
13:110166608 A G 0.038400 -7.6181e-06
13:110176452 C T 0.163508 -3.0625e-05
13:110177108 C T 0.360207 8.1246e-05
13:110177755 G A 1.695574 6.1023e-08
13:110178281 C T 0.984203 1.2758e-04
13:110182158 A G 0.080884 7.5797e-05
13:110188241 T C 1.062247 6.7101e-06
13:110188419 T C 1.458450 5.3147e-06
13:110190849 T C 0.023983 -3.0382e-05
13:110191398 C T 0.033642 -1.3794e-06
13:110198930 C T 1.267586 3.9412e-05
13:110200331 C T 0.064487 1.9514e-05
13:110205983 T C 0.102595 2.5070e-06
13:110208589 A G 0.075707 -2.4477e-05
13:110218732 A G 0.067654 2.5868e-05
13:110229737 T C 0.139882 1.1164e-04
13:110229758 A G 0.276519 3.5904e-05
13:110233234 A G 0.046554 1.0554e-04
13:110234951 C G 0.026794 -8.6059e-05
13:110235894 C T 0.493332 -3.3143e-05
13:110237080 G T 0.082669 -6.0411e-05
13:110238243 A G 0.160324 -1.3292e-05
13:110241722 C A 0.083069 -1.7558e-05
13:110242391 T C 0.988536 3.0248e-05
13:110243017 C G 0.650971 -5.3792e-05
13:110243425 T C 1.668404 -7.1807e-05
13:110244855 A G 0.035700 -5.9703e-06
13:110245568 T C 0.175874 -1.0307e-05
13:110247748 G A 0.090540 3.5521e-05
13:110252608 G A 0.751200 -7.6020e-06
13:110257324 G A 0.405833 -6.7042e-05
13:110257726 C T 0.780633 -1.6296e-05
13:110264059 C T 0.324562 4.1597e-05
13:110270072 C T 0.319609 3.6385e-05
13:110271234 C T 0.090664 -1.2472e-05
13:110273102 G A 0.900131 6.1162e-06
13:110277396 A G 0.058235 1.2977e-04
13:110290826 C T 1.956880 4.7366e-05
13:110292562 T C 0.055142 1.0149e-05
13:110293276 A G 0.049975 -1.2679e-04
13:110294450 A G 0.045077 8.8039e-06
13:110295864 C T 0.535341 -3.4051e-05
13:110303338 A G 0.189841 -3.2961e-05
13:110308929 A G 1.183557 -2.9366e-05
13:110309663 G A 0.264947 3.4260e-05
13:110317631 A G 0.033639 2.2088e-05
13:110320148 A G 0.108187 -1.3602e-04
13:110320435 C T 0.083880 1.8955e-04
13:110324930 C T 0.026797 -2.8680e-05
13:110326865 T C 0.205164 -3.4806e-05
13:110327087 G A 0.263162 3.7845e-04
13:110330521 A G 0.375258 -3.4235e-05
13:110330711 A G 0.084231 6.6416e-06
13:110336458 A G 0.892416 1.4844e-05
13:110336811 A G 0.559947 -7.7733e-05
13:110340104 G A 0.287444 8.7717e-06
13:110341016 C T 0.904348 -1.1454e-04
13:110341315 A G 0.559574 -3.8783e-04
13:110341341 A G 0.037557 1.1790e-05
13:110341834 C T 0.204609 4.2715e-05
13:110342863 C A 0.021785 2.6403e-05
13:110345717 C T 0.089537 -5.5455e-07
13:110345916 C T 0.524293 -3.1136e-05
13:110347885 T C 0.024067 3.1440e-05
13:110348712 A G 0.103890 -3.3265e-06
13:110349448 T C 1.312170 -3.3887e-05
13:110350349 C T 0.262361 -1.1772e-04
13:110353686 A C 0.105094 2.9306e-05
13:110353905 C T 0.033048 2.3451e-05
13:110354028 A C 0.346114 -1.0192e-04
13:110354780 C T 0.471121 -4.6151e-05
13:110357798 C T 0.036583 -4.0718e-05
13:110362475 T C 0.520706 -4.5497e-05
13:110364824 G A 0.042964 1.0746e-05
13:110365489 A G 0.077038 -8.2707e-06
13:110368440 T G 0.054444 9.5533e-06
13:110375863 A G 0.211461 2.0345e-05
13:110376599 G T 1.745072 3.0635e-05
13:110379766 C T 0.582934 2.0638e-05
13:110382086 T C 0.594791 1.8594e-05
13:110382882 C A 0.078739 -3.4655e-07
13:110383549 T C 0.797838 4.2249e-06
13:110386267 T C 0.020169 -6.5198e-06
13:110393016 T C 1.191665 -2.0030e-06
13:110397663 T C 0.564553 -1.5703e-05
13:110401026 T A 0.306652 2.4771e-05
13:110404191 C T 0.059131 2.3647e-05
13:110404517 G A 0.199043 -5.4760e-05
13:110407815 A C 0.645217 -5.8131e-07
13:110416505 A G 0.034807 2.5795e-05
13:110422391 T C 0.116493 5.1918e-05
13:110426389 C A 0.683627 2.5184e-05
13:110433132 T C 0.151181 1.4624e-04
13:110435231 T C 0.661205 -1.4792e-05
13:110436232 A G 1.166566 6.3259e-06
13:110441483 A G 0.505127 1.4456e-05
13:110449891 A G 0.093309 -3.7419e-06
13:110457029 A G 0.657820 -2.8212e-05
13:110459730 T G 0.075915 -6.3061e-05
13:110464734 T G 0.402895 -1.2805e-05
13:110467293 T C 0.121200 1.0936e-04
13:110468273 C T 0.245895 9.1383e-06
13:110468395 A G 0.075480 1.3431e-04
13:110469423 G A 0.035619 3.3577e-06
13:110470615 T C 0.110901 4.6040e-05
13:110470677 G A 0.029897 7.4391e-06
13:110470768 T C 0.189263 -9.7675e-05
13:110470932 G A 1.459005 1.9032e-06
13:110472478 A C 0.025557 -8.6698e-05
13:110472869 A G 0.048128 1.7409e-05
13:110473885 T C 0.062309 -1.5266e-04
13:110491247 T C 0.042889 -9.4712e-05
13:110492123 A G 0.228488 3.9042e-06
13:110495729 C T 1.174550 8.6405e-06
13:110499286 T C 1.485785 -1.5582e-05
13:110500426 A G 0.173615 -1.0797e-05
13:110509345 T G 1.441153 -9.8217e-05
13:110510202 T C 0.081822 -8.2818e-06
13:110523684 T C 0.055548 8.2983e-05
13:110523876 G A 0.123709 2.8218e-05
13:110526678 G A 0.940015 1.0411e-05
13:110526757 A C 0.045350 2.2400e-05
13:110531776 T C 0.155144 -3.2966e-05
13:110532671 G C 0.067538 8.8251e-05
13:110532917 C G 0.053383 3.3476e-05
13:110533192 A G 0.055197 3.6129e-05
13:110534402 A C 0.843337 -2.0748e-06
13:110535107 T C 0.278057 -5.3775e-05
13:110535148 G A 0.220945 -1.5781e-06
13:110535780 A G 0.121274 6.1708e-05
13:110536906 A G 1.488956 1.8313e-05
13:110542417 C A 0.977040 -6.1412e-07
13:110545706 T C 0.042195 1.3382e-05
13:110550835 A G 0.063065 3.8327e-05
13:110551123 G C 0.079605 -1.9415e-07
13:110562737 T C 1.404544 -8.2927e-05
13:110562962 A G 0.020419 -3.8577e-05
13:110563003 T C 0.091144 1.0696e-04
13:110572366 G A 0.540567 -1.6693e-04
13:110578527 T C 0.105597 -8.4268e-05
13:110579732 C G 0.316717 -2.7088e-05
13:110592071 C T 0.162521 3.0246e-05
13:110596652 A C 0.050335 2.1601e-05
13:110605230 G A 0.060546 2.3234e-05
13:110612363 A G 0.051620 -1.4455e-04
13:110614147 G T 0.084088 -1.1574e-04
13:110614688 A C 0.047531 -1.0903e-04
13:110628767 T C 0.031464 5.8432e-05
13:110633495 G A 0.743352 1.8179e-05
13:110635054 T C 0.164316 1.2239e-04
13:110635277 G T 0.334384 -7.3513e-06
13:110635873 G A 0.226407 3.0001e-05
13:110637672 G A 0.046057 -2.6315e-05
13:110651455 A G 0.602428 1.1750e-05
13:110653314 A G 0.081322 4.2474e-06
13:110653926 C T 0.369795 -3.8200e-05
13:110660190 A G 0.051666 -8.1587e-05
13:110662982 G A 0.105935 -5.4130e-05
13:110663140 C T 0.149606 2.9410e-05
13:110664771 C T 0.314325 -1.6635e-05
13:110669498 C T 1.430192 1.6452e-05
13:110673972 A G 0.122660 -2.1890e-05
13:110675679 C T 0.082501 -5.1891e-05
13:110678575 G A 0.101660 4.1890e-05
13:110681212 G A 1.043873 -2.3047e-05
13:110683163 G A 0.124880 -8.4620e-05
13:110683191 C T 0.956238 4.5006e-05
13:110685141 A G 0.074045 1.1711e-05
13:110691321 T G 0.042399 -7.0039e-05
13:110699373 C T 0.151989 -1.9888e-05
13:110706528 G C 0.097087 9.4064e-06
13:110708368 A G 0.869897 2.2379e-05
13:110709426 G A 1.906230 -5.7576e-05
13:110711702 A G 0.809864 -2.2135e-06
13:110712796 G A 0.057064 -9.9445e-06
13:110712965 T C 0.030140 2.0575e-06
13:110713452 C T 0.798244 3.1318e-05
13:110717607 T C 0.853230 -1.5217e-05
13:110718803 T C 0.093435 7.7604e-05
13:110718829 G T 1.478028 1.3671e-05
13:110721179 T G 0.222461 -7.8919e-05
13:110722652 A G 0.207913 3.8678e-05
13:110722820 T C 0.075905 -2.4360e-04
13:110730712 T C 1.506626 1.6371e-05
13:110741042 A T 0.127402 8.4114e-05
13:110741778 A C 0.223486 1.0270e-04
13:110743894 A G 0.206138 -6.6752e-05
13:110755182 C T 0.698596 8.0688e-06
13:110759074 T C 0.588874 1.3977e-04
13:110760928 A G 0.073412 -8.5666e-05
13:110767948 T C 0.026592 -1.2042e-05
13:110769485 G T 0.361869 -2.3456e-04
13:110772717 G A 0.032331 -1.6801e-05
13:110775732 A G 0.027868 -5.2943e-05
13:110778789 G A 0.067963 -1.2546e-05
13:110781632 T C 0.169412 1.3586e-04
13:110781786 A G 0.068440 -2.9296e-05
13:110783072 G T 0.053568 -9.0559e-05
13:110784411 T C 0.411169 2.4580e-04
13:110784694 C G 0.462607 -5.4555e-05
13:110785284 C T 0.298561 -6.5216e-05
13:110785603 T C 0.049511 -1.1204e-04
13:110786224 T C 0.092790 4.5946e-05
13:110791669 T C 0.045379 1.0130e-04
13:110792743 G A 0.184151 -1.1200e-07
13:110797902 T C 1.325059 -6.9199e-05
13:110802851 A G 0.031416 -2.4784e-05
13:110806490 A G 1.835755 9.1265e-05
13:110806852 C T 0.118697 9.3652e-05
13:110809040 C T 1.709349 1.6852e-04
13:110809885 T G 0.076175 -6.0088e-05
13:110810658 A G 0.445285 3.5154e-05
13:110811451 A G 0.291420 5.6086e-05
13:110811578 C T 0.379156 7.6788e-07
13:110814340 C T 0.317792 2.7740e-05
13:110817665 G A 1.091163 -9.2263e-05
13:110818598 G T 0.681180 -1.7128e-04
13:110819166 A G 0.024940 -2.1400e-05
13:110821078 G A 0.354959 -1.3523e-04
13:110828119 A G 0.122780 -1.0024e-04
13:110829755 T C 0.063146 -1.4934e-05
13:110830090 A G 0.312030 -2.4465e-05
13:110831837 A G 0.276048 5.2612e-05
13:110831866 C T 0.149785 3.2827e-04
13:110832918 C T 0.740093 1.0104e-04
13:110837029 C G 0.028692 2.8479e-05
13:110844721 T C 0.939463 1.6339e-05
13:110845119 G A 0.069242 -5.8347e-05
13:110849219 A G 0.551125 -7.1708e-05
13:110851808 A C 0.948000 1.0910e-05
13:110852856 A G 0.314643 -2.4767e-05
13:110854710 T C 0.049089 -4.3242e-05
13:110858320 C T 1.285354 -1.9364e-06
13:110861671 C T 0.521433 -4.3556e-05
13:110863219 G A 0.040306 2.4012e-05
13:110866065 T C 0.491034 1.3720e-05
13:110866738 A G 0.378974 1.4951e-05
13:110867235 G A 0.978224 1.7882e-05
13:110867442 T C 0.171330 4.4794e-05
13:110867522 A T 0.053591 -4.6147e-05
13:110868557 A G 0.089963 6.5250e-06
13:110869433 G T 0.293776 2.2146e-05
13:110870710 T C 0.025989 1.6634e-05
13:110872842 C T 1.241101 6.7723e-05
13:110873140 A G 0.115873 4.9610e-05
13:110873556 C G 1.421516 -2.0243e-04
13:110876996 G T 0.026388 -1.6050e-04
13:110877238 A G 0.434551 -2.4238e-05
13:110878934 T C 0.097622 -5.0892e-05
13:110879554 T C 0.696470 -7.0925e-05
13:110881373 T C 0.219069 1.5226e-04
13:110882325 A C 0.089060 3.1057e-05
13:110883720 A G 1.710969 -2.5062e-05
13:110884208 T C 0.201461 7.8729e-05
13:110884787 T C 0.053669 1.2636e-05
13:110885044 C T 0.375027 1.2588e-04
13:110887334 A G 0.141135 -2.4841e-05
13:110888139 T C 0.032279 8.6464e-05
13:110889618 A G 0.520985 2.0227e-04
13:110893548 G T 0.417579 2.6908e-05
13:110897287 C T 0.434200 9.4580e-05
13:110898130 A G 0.064110 4.2488e-05
13:110899906 G T 0.644775 3.8376e-05
13:110900793 A G 1.061851 2.2664e-05
13:110903507 T C 0.922982 -1.0431e-04
13:110906641 C T 0.602668 -1.3833e-05
13:110907788 A G 0.219760 -8.4805e-05
13:110907856 A G 0.887690 9.9805e-04
13:110908284 A G 1.962155 2.0593e-05
13:110908418 G T 0.323494 5.9493e-05
13:110908504 T C 0.364543 -5.7805e-05
13:110909015 T C 0.866476 -3.3479e-05
13:110909606 C T 0.449128 8.7974e-05
13:110910150 A G 0.034330 8.6050e-06
13:110910173 C T 0.044986 3.0128e-05
13:110910450 C A 0.778357 -3.6571e-05
13:110912920 G A 0.391434 2.5889e-05
13:110916553 T C 0.132810 -1.1755e-04
13:110920852 G A 0.269826 4.6392e-05
13:110927980 A G 1.402317 -7.1977e-05
13:110930364 G A 0.257223 6.4613e-06
13:110931311 C T 0.293182 -4.0296e-05
13:110937046 T C 0.254503 -2.0111e-05
13:110937565 A G 0.400419 -2.6606e-05
13:110938374 A G 0.085302 1.2048e-05
13:110941530 T C 0.245866 -7.6715e-05
13:110941977 G A 0.768295 9.1561e-05
13:110943921 T C 1.700177 1.2075e-05
13:110951719 A G 1.929525 -7.8723e-05
13:110953717 T C 0.128642 2.5555e-04
13:110953791 T G 1.863052 -1.3400e-04
13:110953848 C T 0.868761 1.4616e-05
13:110954169 T C 0.634587 1.6548e-05
13:110954486 C T 1.338129 -1.6941e-05
13:110955175 G A 0.057703 -5.0704e-05
13:110955270 A G 0.365835 -4.2234e-05
13:110955722 T C 0.252860 1.3833e-05
13:110956393 G A 0.650215 -1.8908e-05
13:110960943 A G 0.862218 1.0476e-05
13:110961184 T G 0.125471 8.0579e-05
13:110962520 T C 0.326396 1.6819e-04
13:110962689 A G 0.280151 -3.5697e-05
13:110962959 A G 0.249235 -6.1470e-06
13:110963631 C A 0.115896 6.7890e-05
13:110963676 A T 0.044029 1.2795e-04
13:110964130 T C 0.642094 5.9558e-05
13:110964421 A G 0.286477 -4.0021e-05
13:110964646 A G 0.445145 -3.4652e-05
13:110964817 G A 1.516075 -2.9362e-05
13:110966349 T G 0.369860 -3.3307e-05
13:110966788 C T 0.050962 2.1045e-05
13:110968070 A G 0.181960 1.2497e-05
13:110970267 G A 0.563391 6.6486e-05
13:110970972 A G 0.047304 -2.8688e-05
13:110971125 T C 1.184381 1.4896e-06
13:110971565 C T 0.099236 2.3970e-06
13:110974330 G A 0.104760 8.2142e-05
13:110976495 A G 0.054373 -1.3130e-04
13:110977389 G A 0.419789 -9.0844e-05
13:110977842 T G 0.108609 -1.1284e-04
13:110979948 A G 0.666496 4.8395e-05
13:110982357 G A 0.276976 -6.1457e-05
13:110982405 T C 0.149055 -6.2983e-04
13:110983598 G A 0.143475 -5.5527e-05
13:110983707 T G 0.184936 -2.3132e-05
13:110983938 T G 0.075967 9.1053e-05
13:110984039 A C 0.050319 -4.4871e-05
13:110984301 C T 0.184628 -1.4460e-05
13:110984609 G A 1.714049 1.0229e-05
13:110984829 T C 1.512621 1.2118e-05
13:110984833 G A 0.129798 -8.1681e-06
13:110985222 G A 0.252906 -1.1636e-04
13:110986466 A G 0.144014 -3.2384e-05
13:110988416 A G 1.929363 -2.7202e-05
13:110990260 T C 0.115757 1.1471e-06
13:110990833 A G 0.057898 4.4886e-05
13:110991189 A G 1.550424 -1.0087e-04
13:110993190 A G 1.514539 -4.7520e-06
13:110995767 T C 0.218760 1.5940e-05
13:110998963 C T 1.689012 1.0574e-04
13:111002576 A G 0.144082 -1.7618e-06
13:111004118 G A 0.364530 -1.3712e-05
13:111005704 T G 0.035820 2.3142e-05
13:111005853 G A 0.034681 3.1944e-05
13:111009055 T C 1.729181 -1.9661e-05
13:111012039 T C 1.284964 3.7085e-05
13:111014433 G A 0.685935 3.0126e-06
13:111018500 C T 0.086343 1.2154e-04
13:111019895 C T 0.794378 2.9335e-04
13:111021081 T G 0.428670 -1.3722e-04
13:111021847 A T 0.058988 4.0967e-05
13:111030578 G A 0.651202 -9.2594e-04
13:111033821 A C 0.761402 7.1184e-05
13:111040103 T C 0.043597 -6.1510e-05
13:111046413 G A 0.049274 -2.0244e-05
13:111047069 T G 0.034116 2.0190e-05
13:111048402 T C 0.035898 -2.4865e-06
13:111049623 C T 0.527662 -2.5823e-05
13:111055797 C T 0.028722 -1.1130e-04
13:111060369 G A 1.525218 -8.0410e-06
13:111065472 A C 0.102796 8.1109e-05
13:111067420 G A 0.195505 3.3159e-05
13:111067927 C T 0.310667 1.5038e-05
13:111067942 T C 0.062250 -1.6444e-05
13:111070351 A G 0.034863 -4.3426e-05
13:111072084 G A 0.061997 -7.4723e-05
13:111074436 G A 1.270037 1.5622e-05
13:111076407 C T 1.926042 3.2961e-05
13:111076692 G A 0.125030 -7.0234e-05
13:111081408 T C 0.051815 7.0081e-06
13:111082058 C T 0.992577 1.0956e-05
13:111082157 A C 1.459167 5.6698e-05
13:111086571 C T 0.067999 4.7657e-05
13:111087285 A G 0.031390 -9.3614e-05
13:111090909 C T 0.577345 1.3380e-05
13:111091995 G T 0.859722 3.9267e-05
13:111093708 A G 0.136416 -4.9744e-06
13:111098110 T C 1.691787 9.1268e-05
13:111100184 T C 0.952076 2.3390e-05
13:111102413 C T 0.200935 3.8614e-05
13:111103598 A G 1.459514 -8.8070e-06
13:111107399 G A 0.397134 -3.0673e-05
13:111110217 T C 0.141875 1.5692e-05
13:111111497 A G 0.607455 1.7450e-05
13:111112743 C T 1.210461 2.0618e-05
13:111117215 A G 0.056246 4.1216e-05
13:111119396 C G 0.202285 2.5523e-05
13:111121620 T C 0.411496 -1.0034e-05
13:111123730 C T 1.031091 -4.5549e-05
13:111124255 A G 1.027410 -3.8345e-05
13:111127865 C A 0.906383 -1.2807e-05
13:111129168 A G 0.211139 -5.6869e-05
13:111129942 T C 0.299073 4.9764e-07
13:111130674 T C 0.623356 -1.8035e-05
13:111132947 A G 0.385881 9.1336e-06
13:111135250 T G 1.306068 -2.7945e-06
13:111135593 T G 0.683065 -9.0827e-06
13:111135823 G A 1.543735 7.9631e-06
13:111136192 C T 1.056622 -8.3259e-06
13:111139386 G C 0.113121 4.1689e-05
13:111139428 T C 0.029306 -5.7378e-07
13:111139461 G T 1.721570 6.1497e-06
13:111142648 G A 0.035031 -5.8797e-05
13:111143601 G A 0.027862 7.1333e-06
13:111149288 G A 0.092595 -3.0706e-05
13:111151460 C T 1.189497 -3.7292e-06
13:111152121 G A 0.167588 1.6209e-04
13:111152644 T C 1.898843 -3.6204e-05
13:111155271 C T 0.735572 7.2655e-05
13:111158874 G A 1.800026 2.6182e-06
13:111164258 T G 0.035437 8.7189e-06
13:111165079 T C 0.895000 -6.3343e-05
13:111168912 T C 1.850822 -3.1711e-05
13:111169773 G A 0.140986 2.5129e-05
13:111172036 A G 0.024505 6.5600e-05
13:111173028 G C 0.117798 3.6246e-05
13:111173656 T C 0.049098 -1.7008e-05
13:111173697 C G 0.904241 1.5085e-05
13:111175244 G A 1.060546 2.5506e-05
13:111176634 C T 0.360798 -2.9467e-05
13:111177567 A G 0.022662 -8.3791e-05
13:111185674 A G 0.214781 -3.0920e-04
13:111187750 A G 0.656707 -5.0678e-05
13:111190101 C T 0.526263 -1.3321e-05
13:111191080 A G 0.020757 2.4679e-05
13:111191681 G T 0.042704 1.5753e-05
13:111193672 A G 0.529090 -8.0418e-06
13:111197560 A G 0.531135 -3.6163e-06
13:111199317 A C 0.068570 -1.2377e-04
13:111200016 G A 1.827758 -3.3102e-05
13:111206598 C A 1.845989 -1.0267e-04
13:111209413 T C 0.483792 -1.6070e-05
13:111217913 T G 1.847339 -1.9702e-04
13:111220842 A G 0.583784 7.9234e-06
13:111223527 G A 0.438310 -1.1223e-05
13:111231833 T C 0.355884 1.8260e-05
13:111234073 G T 0.774310 2.6075e-05
13:111234405 A G 0.040617 -1.2504e-05
13:111235068 G A 0.079417 9.0931e-06
13:111236528 T C 1.150178 6.0223e-05
13:111236550 C T 0.073481 4.4251e-05
13:111241026 C T 0.048248 1.5937e-05
13:111243736 G A 1.140440 1.4405e-05
13:111245092 G A 1.046878 -2.0460e-05
13:111249968 A G 1.208303 -3.5710e-05
13:111251566 C T 1.490819 -5.5915e-05
13:111254499 T C 0.747500 7.1056e-05
13:111267438 A G 0.157993 9.7541e-06
13:111269918 A G 0.033769 8.7065e-06
13:111279817 G A 0.059835 1.6055e-05
13:111283591 T G 0.062049 6.4052e-05
13:111286939 T C 0.043354 -9.7076e-05
13:111287256 T C 0.020685 7.3226e-05
13:111290220 G A 0.250764 1.4454e-05
13:111290568 G A 0.026336 3.3419e-06
13:111290628 C G 0.096908 3.2911e-05
13:111290880 A G 0.507749 5.3118e-05
13:111291538 C T 0.259978 3.8707e-05
13:111292044 G A 0.510950 4.4250e-05
13:111293847 A G 0.224872 1.1415e-04
13:111293915 G T 0.252854 4.4498e-05
13:111295695 A C 0.124763 -1.0037e-04
13:111298906 C T 0.407008 -2.4715e-05
13:111300897 T C 0.362804 -5.8429e-06
13:111307624 A C 0.415557 -2.1741e-05
13:111307645 A G 0.071345 -2.2715e-05
13:111308210 T C 0.759522 -3.5399e-05
13:111312161 C T 0.062847 -6.7395e-07
13:111315249 A G 1.018929 -8.5605e-05
13:111315287 T C 0.283065 -1.0057e-05
13:111317271 A G 0.084188 -6.5434e-05
13:111319754 C T 1.684341 -1.5811e-05
13:111319945 G A 0.065733 -3.7613e-05
13:111321757 T C 1.300196 -1.5647e-05
13:111328765 T C 0.123910 -8.4870e-05
13:111330886 G A 0.119431 1.3605e-04
13:111334042 A G 0.024333 4.8783e-05
13:111335406 T C 0.037599 -6.7187e-05
13:111340101 A T 0.124767 -7.9083e-05
13:111353111 T C 0.512056 5.8353e-05
13:111354411 A G 0.215242 2.6383e-06
13:111366819 A G 0.391915 5.6813e-05
13:111375571 T G 0.468612 7.7265e-05
13:111380518 T C 0.040617 1.2739e-05
13:111383427 C G 1.539733 -7.1928e-05
13:111401085 G A 0.687937 -1.5783e-04
13:111401141 T G 0.045927 1.2627e-05
13:111402285 T C 0.036596 5.6921e-05
13:111406460 T C 0.110917 -9.2353e-06
13:111409457 C G 0.331794 1.3137e-05
13:111411981 G A 0.058894 -8.5504e-05
13:111412034 A G 0.054902 -2.7802e-06
13:111412894 T C 0.050160 4.8880e-05
13:111419154 A G 0.259050 1.8600e-05
13:111421775 T C 0.718921 -7.0292e-05
13:111424193 A G 0.089618 1.6779e-05
13:111425249 A G 0.747805 3.9557e-06
13:111425843 A G 0.909947 3.7423e-05
13:111429368 A G 0.020831 1.4314e-04
13:111432692 C T 1.466298 -4.8041e-06
13:111432952 A G 0.035145 -2.5293e-05
13:111435517 G A 0.541761 -1.1098e-05
13:111439850 C A 0.302394 7.6223e-06
13:111441764 T C 0.065126 -1.0367e-05
13:111442243 G A 0.072017 2.6257e-05
13:111444312 A T 0.028111 9.3816e-05
13:111444510 A G 0.612379 -2.4738e-05
13:111445833 A G 0.543216 -4.0851e-05
13:111448770 C T 0.466512 -8.9482e-05
13:111448881 T C 1.421179 7.6036e-05
13:111451152 A G 0.877973 5.6084e-06
13:111451962 A G 0.052179 4.2506e-05
13:111454124 G A 1.106487 -1.7300e-06
13:111455627 T C 0.167555 3.4507e-05
13:111456327 G A 0.098599 -2.9155e-05
13:111459167 G A 0.572405 -5.5987e-05
13:111459343 A G 0.079391 3.7250e-05
13:111462481 A G 0.186199 -2.1089e-05
13:111466394 G T 0.044343 -1.8779e-04
13:111466839 G A 0.053996 -4.5655e-05
13:111467706 C T 1.127061 3.1206e-05
13:111468010 T C 0.065363 -8.6883e-05
13:111470038 A G 0.252692 -4.0751e-05
13:111472242 A C 0.044240 -1.0603e-04
13:111472862 A G 1.401350 4.6009e-05
13:111481785 T C 0.370142 -8.1261e-05
13:111493160 A G 0.023616 5.1698e-05
13:111494454 G C 0.422230 -3.4952e-05
13:111496014 T C 0.144452 -1.8610e-05
13:111496881 A G 1.177835 6.9549e-05
13:111499063 G C 0.048589 -1.5225e-04
13:111502659 G A 1.012058 3.1486e-05
13:111506535 G A 1.446950 9.9110e-07
13:111508783 G T 0.053295 2.1161e-04
13:111509039 T C 0.053211 -1.5712e-04
13:111514902 G A 1.944085 5.6986e-05
13:111519399 A G 0.128736 -7.4838e-05
13:111527329 G A 1.713225 3.2512e-05
13:111529924 G A 0.402704 2.6890e-05
13:111532288 A G 0.051250 -4.7449e-05
13:111532381 A G 0.026612 -1.4772e-04
13:111537149 T C 0.020117 -8.5929e-05
13:111540560 C T 0.762284 5.4966e-05
13:111545005 T C 0.119982 1.1811e-04
13:111548896 G A 0.209916 4.5261e-05
13:111550126 C T 0.052403 -5.9650e-05
13:111560664 A C 0.213863 1.7838e-04
13:111565706 A G 0.249043 -2.5562e-05
13:111568474 T C 1.263305 4.1964e-05
13:111568989 T C 0.044132 -3.9352e-05
13:111571321 A G 1.658226 -3.9996e-06
13:111576726 A C 0.395738 -6.0994e-05
13:111579233 T C 0.142005 3.6711e-06
13:111585079 G A 0.122556 -3.9145e-05
13:111591283 C T 1.674078 -1.9668e-06
13:111592780 C T 0.194210 -1.8424e-05
13:111597193 T C 0.195534 1.7761e-05
13:111598851 G A 1.966231 3.5707e-06
13:111601542 A G 0.309499 1.0838e-05
13:111603363 C A 0.557085 -1.4823e-06
13:111606486 C A 0.041708 -2.4852e-05
13:111606735 A G 0.165728 -8.1680e-06
13:111608726 A G 0.571668 -7.6326e-05
13:111612154 A G 0.034687 5.3706e-05
13:111615379 C T 0.906539 5.7946e-05
13:111619127 C T 0.482906 2.7771e-05
13:111621413 C A 0.547636 1.7932e-05
13:111624775 T C 0.046245 1.1474e-06
13:111625921 T C 0.689703 -1.2014e-05
13:111632966 A G 0.595076 -1.0526e-04
13:111633463 T C 0.037398 5.8327e-05
13:111637013 T C 0.385066 2.2503e-04
13:111640736 C T 0.317727 3.7085e-06
13:111641272 C G 1.022551 -5.3097e-05
13:111644570 T G 0.064266 2.6857e-05
13:111645479 G C 0.032678 -5.0824e-05
13:111654560 T C 0.074208 -4.2453e-05
13:111657134 A G 0.979354 4.7993e-05
13:111659127 C T 0.375024 3.0107e-05
13:111665159 T C 0.025022 -2.3947e-05
13:111666591 G C 0.274159 1.4117e-05
13:111680019 G C 0.150467 4.8313e-05
13:111680121 T C 0.296947 9.4919e-05
13:111680903 C G 0.570009 6.6182e-05
13:111683466 C T 0.273198 1.7926e-05
13:111695687 G A 0.038871 -3.2075e-05
13:111699707 C A 1.373346 -1.0575e-05
13:111711587 C T 0.788646 1.4737e-05
13:111714731 A G 0.064058 -2.0396e-05
13:111722085 A G 0.576056 9.6958e-05
13:111729933 T G 0.655457 -1.4981e-04
13:111732748 G A 0.653311 -1.3762e-04
13:111733109 A G 0.077307 -5.0481e-05
13:111734552 A G 0.053120 3.1553e-05
13:111735210 C A 1.223645 -1.6356e-05
13:111735250 G A 0.300810 -5.5622e-05
13:111741650 T C 0.890660 3.7957e-05
13:111741717 A G 0.019997 -1.2298e-05
13:111742085 A G 0.110875 5.9781e-06
13:111743690 G C 0.024986 -5.8123e-05
13:111748691 C T 0.975478 -4.0710e-05
13:111766018 C T 0.983917 3.2381e-05
13:111769758 T C 0.609319 2.8606e-05
13:111774012 T C 0.043746 5.2855e-06
13:111782540 T G 0.056346 6.6793e-05
13:111783454 G A 0.349837 6.6826e-05
13:111784904 G A 0.029981 -1.4470e-04
13:111786005 T G 0.610253 1.3077e-05
13:111792557 T C 0.380477 5.2908e-05
13:111792864 G C 0.045720 2.4812e-05
13:111795704 A G 0.168399 -1.6764e-05
13:111797578 C T 0.186712 -3.1894e-06
13:111805107 G T 0.810851 3.8486e-05
13:111807632 C T 0.033107 1.0461e-04
13:111810774 C T 0.097415 -2.7849e-05
13:111813824 A G 0.105442 6.5369e-05
13:111817775 A G 0.107142 -1.4253e-05
13:111818832 G A 1.770824 -3.5090e-05
13:111818978 A G 0.084902 -1.3122e-04
13:111823062 T C 0.044035 -7.2261e-05
13:111824493 T C 0.039316 -9.3939e-05
13:111825086 G A 0.451439 -4.1580e-04
13:111827167 C T 1.511667 -9.2360e-05
13:111827229 T C 0.050874 -1.3007e-04
13:111831834 G A 0.392483 6.4586e-06
13:111833621 G T 0.456236 7.0355e-05
13:111833646 C A 0.074795 3.1184e-06
13:111834031 G A 0.899495 -1.5051e-04
13:111835536 A G 0.059764 8.9599e-05
13:111839478 A G 1.796478 -6.8258e-05
13:111854193 T C 0.619598 -5.4427e-06
13:111854406 T C 0.029871 7.2007e-05
13:111855676 T A 0.026521 1.1001e-05
13:111861627 G A 1.051828 -1.9527e-05
13:111864694 T C 0.043649 3.7735e-05
13:111870037 C T 0.333709 1.7005e-06
13:111870226 T C 0.025982 -3.2617e-05
13:111872273 C A 0.299826 -1.5724e-04
13:111873123 T C 0.049517 -3.6054e-05
13:111879617 A G 0.026232 5.5868e-05
13:111882203 T C 0.150272 -1.8700e-05
13:111884732 A G 0.063471 8.1584e-05
13:111886057 C T 0.247528 9.3777e-05
13:111890513 C T 0.341580 -1.3086e-05
13:111897442 A G 0.164034 1.4526e-04
13:111899412 T C 0.172330 -5.1864e-06
13:111914787 A C 0.036505 2.6993e-06
13:111915121 T C 0.319603 -5.3086e-05
13:111915357 C G 0.081958 -1.9534e-05
13:111918298 A G 0.030494 -2.1975e-05
13:111920473 G C 0.031464 1.0688e-05
13:111922645 T C 0.052062 -2.1287e-05
13:111924466 A G 0.040705 2.8896e-05
13:111927761 A G 0.037790 1.7979e-05
13:111927771 A G 0.083568 -2.6108e-05
13:111931976 G C 0.060543 -3.1581e-05
13:111932913 A G 0.047248 2.0817e-05
13:111933098 G C 0.583340 7.2533e-05
13:111934714 C T 0.047164 2.0579e-05
13:111942381 G A 0.043571 -1.5923e-04
13:111947300 G A 0.076288 1.3925e-05
13:111949253 A G 0.844301 -4.2604e-05
13:111961104 A G 0.256596 7.7927e-05
13:111965135 G A 0.164969 7.1000e-05
13:111965811 C T 1.863815 -6.0854e-05
13:111970027 A G 0.595683 9.7851e-05
13:111971063 G A 0.241786 4.7854e-05
13:111971579 G A 0.481102 7.2924e-05
13:111972570 T C 0.020448 -2.4117e-05
13:111973681 C A 0.415219 1.0891e-04
13:111973789 T G 0.306084 4.4319e-05
13:111973816 G T 0.162596 -5.2794e-05
13:111980150 C T 0.630422 -1.0490e-05
13:111982466 G A 0.182187 -3.3631e-05
13:111990230 T C 0.534361 1.0955e-04
13:111995169 T C 0.033824 1.0716e-05
13:111999088 T G 0.608887 -2.5286e-04
13:112007965 G A 1.452922 -3.5833e-05
13:112008923 C T 0.086318 -2.5149e-05
13:112009398 T C 0.029634 -1.9320e-05
13:112018392 A G 0.311342 -1.1741e-04
13:112021259 G A 0.030231 5.1054e-05
13:112026623 C T 1.587283 -3.9868e-05
13:112029664 T C 0.089482 -7.9711e-05
13:112035959 T C 0.021299 -2.7298e-05
13:112039771 T C 0.226966 1.8995e-04
13:112046776 A G 0.056210 -5.2035e-05
13:112048353 T G 0.218845 -7.6014e-06
13:112051242 C T 0.849582 -2.9104e-06
13:112051675 T G 0.092222 2.7401e-05
13:112057365 T C 0.874944 6.8338e-06
13:112059299 C A 1.637764 1.3757e-04
13:112063685 C A 0.282569 -4.1811e-05
13:112067056 A G 0.699164 1.1900e-05
13:112071302 A G 0.815524 -1.3184e-06
13:112071561 A G 0.041994 7.9748e-05
13:112073811 A G 1.052903 5.1713e-05
13:112075097 T C 0.439793 1.7057e-05
13:112075145 C T 0.175683 7.7065e-05
13:112076668 A G 1.751979 -1.4150e-05
13:112079633 C T 0.748831 1.3122e-05
13:112079904 C G 0.191327 -3.2884e-05
13:112082524 A G 0.035914 2.7193e-05
13:112083952 A C 0.804547 2.6621e-05
13:112085440 T C 0.468083 -5.2182e-06
13:112087775 G A 0.026894 -6.4815e-05
13:112088020 C T 0.289044 1.2141e-04
13:112091999 A G 0.316974 -3.1790e-05
13:112095812 A G 0.754138 2.7765e-05
13:112096885 A G 0.064714 -5.8089e-05
13:112096926 A C 0.102345 1.2447e-06
13:112102286 T C 1.138331 1.2039e-05
13:112102805 C A 0.104270 -1.1764e-04
13:112110168 A C 0.030517 2.6761e-05
13:112113080 A G 0.847398 8.7779e-06
13:112119724 T G 0.094474 -3.0022e-05
13:112123105 T C 0.024093 2.7947e-05
13:112124978 A G 0.193203 1.1454e-05
13:112128232 T C 0.050173 8.0642e-05
13:112128446 C T 1.432607 -2.4331e-05
13:112132391 T C 0.335166 -1.7482e-05
13:112132433 T C 0.056255 4.9298e-05
13:112135006 C T 0.134754 -1.6722e-05
13:112137017 A G 0.056713 -3.0503e-05
13:112137059 A G 0.024966 -1.0010e-05
13:112140372 T C 0.029345 1.4823e-05
13:112140765 A G 0.581324 4.6603e-06
13:112141932 T C 0.068937 2.3626e-05
13:112142093 A G 0.054441 1.3525e-04
13:112143108 T C 0.023496 -3.6512e-05
13:112143190 G A 1.244785 -3.2003e-05
13:112144613 C T 0.770126 -1.0444e-05
13:112147445 T C 1.410763 2.2212e-07
13:112155774 A G 0.066470 7.0990e-05
13:112156412 C A 0.256629 -1.9028e-06
13:112156507 T C 0.182262 -1.1008e-04
13:112157919 A C 1.342534 -3.1426e-05
13:112161115 C T 0.868498 2.4391e-05
13:112161629 T C 0.071150 -2.5211e-05
13:112164472 C T 0.032750 1.1266e-05
13:112166108 C T 0.177351 7.9785e-07
13:112166489 A G 1.081007 -2.9910e-05
13:112166496 G A 0.061354 -5.1306e-05
13:112168274 G A 0.322469 1.7454e-05
13:112168877 C A 1.470806 9.3275e-05
13:112169605 A G 0.041146 1.8980e-05
13:112171072 C A 1.833827 -1.1537e-05
13:112171073 A C 1.317684 2.1781e-04
13:112171455 T C 0.045135 -9.7101e-05
13:112174579 A G 0.156137 2.2574e-06
13:112180465 G T 1.019345 5.7790e-05
13:112181437 G C 0.571863 -4.1796e-04
13:112182273 T G 0.022188 -4.9356e-05
13:112184757 T C 0.027475 2.4144e-04
13:112188317 A G 0.045372 1.9508e-05
13:112188913 C T 0.076635 -1.2929e-05
13:112193053 G A 0.313192 9.7539e-06
13:112193731 A G 0.571321 -9.6670e-05
13:112195182 G A 0.821607 4.9130e-05
13:112197638 T C 0.027982 -4.5310e-06
13:112200179 A C 1.748779 3.5709e-05
13:112210929 A G 0.075571 -6.9085e-05
13:112217108 G A 0.899710 1.8250e-04
13:112221674 T G 0.061517 1.6701e-05
13:112221784 A G 0.202824 -2.1846e-05
13:112223436 C T 0.052773 -2.9264e-05
13:112225556 A G 0.035567 8.8565e-06
13:112228091 T C 0.079527 3.3663e-05
13:112228358 T C 0.094834 -5.3968e-05
13:112229960 T C 0.035392 1.5878e-05
13:112236231 T C 1.054717 1.2043e-04
13:112240131 C T 1.668592 1.7308e-05
13:112248533 T C 0.176919 1.9801e-05
13:112250239 T C 0.933053 -7.7084e-06
13:112250661 A G 0.100875 -1.9285e-04
13:112251838 T C 0.726182 -1.1666e-05
13:112259353 T G 0.155248 -1.8344e-05
13:112259356 A G 1.051620 3.2798e-05
13:112269049 T C 0.066119 4.8073e-05
13:112273096 A G 0.160077 4.0465e-06
13:112277545 A G 0.078281 -3.2194e-05
13:112279737 C A 1.735718 1.8312e-05
13:112280521 A G 0.031098 -8.9088e-06
13:112280630 A G 0.593635 -1.4015e-05
13:112285043 A G 0.172885 -1.9625e-04
13:112287894 T C 0.062776 -3.9255e-06
13:112289282 C T 0.064577 5.1731e-05
13:112292977 T C 0.171856 8.0981e-06
13:112294168 G A 0.996910 1.5876e-05
13:112297118 A G 0.057573 1.1227e-04
13:112299937 G T 0.046580 -2.1072e-05
13:112302831 A G 0.155241 2.3711e-05
13:112308757 A C 0.276110 5.2875e-06
13:112309476 T C 0.026456 -6.3489e-05
13:112311068 T G 0.151418 -2.0783e-04
13:112316124 A G 0.064620 -6.2233e-05
13:112316405 T C 0.057606 -1.4735e-05
13:112317581 C G 1.026774 1.2469e-05
13:112324912 G T 1.079738 -5.4561e-05
13:112325753 T C 1.448287 -1.7205e-04
13:112329394 A G 0.288246 -1.0815e-05
13:112330379 T C 0.117798 -8.5424e-05
13:112330861 A G 0.068826 -9.4801e-05
13:112332214 A G 0.043772 1.5735e-05
13:112337086 A G 0.689437 -2.1725e-05
13:112341522 G T 0.084325 1.3404e-05
13:112342319 T C 0.047365 6.9848e-05
13:112342474 A G 0.059933 -1.0706e-05
13:112343349 G C 1.378030 4.1737e-05
13:112346624 C A 0.545176 -4.0794e-05
13:112348972 G C 1.154079 3.3197e-05
13:112349869 A G 1.221766 4.8291e-05
13:112350692 T C 0.867693 4.7610e-05
13:112352992 T C 0.476986 7.2405e-04
13:112353603 C T 1.907830 8.8183e-06
13:112504318 A G 0.022032 5.2260e-05
13:112508410 C A 0.889862 -4.8935e-05
13:112510903 T G 0.262487 6.3685e-06
13:112511912 T C 0.055963 4.9134e-05
13:112512779 C T 0.388997 -1.0765e-05
13:112513929 C G 1.128490 -2.7505e-05
13:112517079 G T 0.823295 -4.3463e-05
13:112517478 C T 0.210792 6.4665e-05
13:112518428 T C 0.063003 -2.3433e-06
13:112519524 T C 0.074688 -2.5177e-05
13:112519552 A C 0.050997 -6.4144e-05
13:112520675 A G 0.091608 1.8976e-04
13:112525458 C T 0.063532 6.3432e-05
13:112526124 G A 0.068349 3.1985e-05
13:112526276 C T 0.149373 -1.2405e-05
13:112526578 T G 0.195200 7.5401e-05
13:112528337 A G 0.725049 3.4823e-05
13:112528383 G T 0.643853 -4.8400e-06
13:112529344 A G 0.043870 2.0044e-06
13:112529633 A G 0.062426 1.5424e-05
13:112530612 G A 0.951031 2.7329e-05
13:112531114 A G 0.045207 4.7092e-07
13:112532932 G A 0.092764 2.5666e-05
13:112537413 G A 0.441809 8.3724e-07
13:112538019 T C 1.188182 9.0926e-06
13:112538767 A G 0.027693 -4.9096e-06
13:112539753 G C 0.069316 -8.3975e-05
13:112551202 T C 0.414233 -7.9749e-07
13:112551243 A G 0.098103 -2.7551e-05
13:112551870 T G 0.024664 -1.1464e-05
13:112554253 A G 0.041075 -7.9087e-05
13:112556686 T C 0.073805 -3.7726e-05
13:112559015 A G 0.035216 1.2224e-05
13:112565161 A G 0.024119 5.5714e-07
13:112569123 A C 1.118301 3.0817e-05
13:112572026 G T 1.250361 1.5737e-05
13:112575476 G A 1.880586 2.9985e-05
13:112575568 C T 1.291738 1.5268e-05
13:112576137 G T 1.228761 -9.8945e-06
13:112578483 A G 0.069508 -1.4315e-05
13:112581523 A C 0.026570 8.1892e-06
13:112584322 T C 0.906328 9.1180e-05
13:112584379 A T 0.620539 5.5498e-06
13:112594222 T C 0.043685 2.3486e-05
13:112597265 T G 0.040442 7.6792e-05
13:112597785 T C 0.309281 5.0947e-06
13:112598627 A G 1.855350 3.9856e-05
13:112599939 C G 1.122930 1.1997e-04
13:112603016 A G 0.067379 3.0747e-05
13:112603647 C T 0.362557 -9.5401e-05
13:112609858 T C 1.530723 9.4979e-06
13:112611554 A G 0.041344 1.1621e-04
13:112622981 G T 0.083383 -1.1236e-04
13:112627103 T G 0.309706 -9.1530e-05
13:112628416 T C 1.046521 2.1955e-04
13:112630798 A G 0.041529 -1.6764e-05
13:112634856 C A 0.357987 -1.2035e-05
13:112634926 T G 0.075818 -1.0814e-04
13:112639734 C A 0.035875 6.4188e-05
13:112640051 T G 1.409465 1.0052e-04
13:112651500 T C 1.053084 5.5083e-05
13:112667694 A G 0.289050 2.3431e-05
13:112668405 G A 0.065499 -6.6552e-06
13:112674045 T G 0.027508 3.2915e-05
13:112677404 T C 0.024145 2.1157e-05
13:112679965 T C 0.084526 4.2179e-05
13:112681385 G A 1.381279 6.6603e-05
13:112693236 A G 0.353099 -3.9713e-05
13:112694286 G A 0.080235 5.6551e-05
13:112694600 C T 0.078576 -6.1190e-05
13:112698057 T C 0.112865 -1.0817e-05
13:112698776 T G 0.099524 3.5909e-05
13:112703179 T C 0.319879 -9.7900e-05
13:112704484 A G 0.217469 -1.5258e-04
13:112706778 C A 1.551096 -1.1666e-05
13:112709330 A G 0.151538 4.5270e-05
13:112709730 A G 0.296788 -1.9789e-04
13:112714526 T C 0.053743 -4.0519e-05
13:112720354 A G 0.951346 6.1157e-05
13:112733972 C T 0.056629 -1.2974e-05
13:112736637 G C 0.091361 -1.7817e-05
13:112737105 C T 0.165887 3.0807e-05
13:112739051 C T 0.103731 -4.6257e-05
13:112742293 G T 0.021023 5.9536e-05
13:112744521 A G 0.315036 -4.6581e-06
13:112746353 C T 0.055444 6.7732e-06
13:112746934 A G 0.024405 -8.5382e-05
13:112747832 G A 0.560220 -3.1652e-05
13:112750427 T C 0.054068 1.8838e-05
13:112751603 G C 1.921511 -1.2822e-05
13:112752295 T C 0.045849 -1.1434e-05
13:112753294 A G 0.899297 2.0753e-06
13:112756034 A G 1.918817 1.0240e-04
13:112757632 T C 0.511479 -2.8471e-05
13:112762483 A C 0.777066 -2.0203e-06
13:112764335 T C 0.038504 -7.4120e-05
13:112768558 T C 1.501858 1.1912e-05
13:112768863 T C 0.077788 -7.0129e-05
13:112768913 G A 1.925559 -6.0992e-05
13:112769394 C T 0.654548 -6.1957e-05
13:112771306 T C 0.885438 -5.3184e-06
13:112771427 T G 0.098973 -6.6699e-05
13:112772365 T G 1.815800 1.4432e-05
13:112772474 C T 0.070235 -1.2231e-04
13:112781295 G C 0.066788 -5.8047e-06
13:112786251 T G 0.055717 5.0433e-05
13:112787625 C A 1.472296 -7.0092e-05
13:112788658 G A 0.026206 -1.4805e-05
13:112789042 G A 0.030211 3.3688e-06
13:112789269 T C 1.545773 -1.1120e-05
13:112791395 A G 0.373190 -7.6308e-06
13:112791856 T C 0.052945 3.9551e-05
13:112794960 A G 0.042432 2.9213e-04
13:112795145 A G 0.106230 -1.2606e-04
13:112797973 T C 0.046132 3.8288e-05
13:112799813 C T 1.965316 -3.1327e-05
13:112800415 C T 1.658534 -2.9641e-05
13:112800773 T G 0.304718 2.1980e-05
13:112804031 T C 0.344608 2.1484e-05
13:112804458 T C 0.031614 6.6167e-05
13:112808664 A G 0.504023 -2.2094e-05
13:112808909 G C 0.036502 -4.4536e-05
13:112809241 A G 0.287291 5.2598e-05
13:112810816 A G 0.054675 -2.4263e-05
13:112813791 A G 0.821013 -2.1514e-05
13:112814233 C A 0.033964 3.1963e-05
13:112820998 A G 0.506415 6.8686e-06
13:112822239 T C 0.054188 2.8675e-05
13:112822457 T G 0.058385 1.5821e-07
13:112823319 T C 0.058157 -3.0923e-05
13:112827555 C T 0.892676 3.3089e-05
13:112829964 T C 0.483867 -6.2675e-06
13:112833372 A G 0.223155 -1.1077e-05
13:112833723 C T 0.360434 7.9489e-05
13:112834895 A G 0.989669 -5.4738e-05
13:112835938 C T 0.575426 8.1105e-05
13:112843617 A C 0.720132 6.2607e-05
13:112848660 A G 0.915977 4.4026e-06
13:112851898 A G 0.095386 -1.8586e-05
13:112855144 G A 1.052438 4.0817e-05
13:112855199 T G 0.210555 -9.9489e-05
13:112855582 C T 0.380607 7.1462e-05
13:112856648 A C 0.091907 -2.4082e-05
13:112857792 G A 0.649757 -2.1955e-05
13:112860765 A G 0.027761 -1.6402e-05
13:112862008 T C 0.331657 -3.6703e-06
13:112862703 T C 0.063834 4.4383e-05
13:112865110 C T 1.648540 -5.3422e-05
13:112866319 G T 0.805424 -2.4781e-04
13:112867842 A G 0.090300 3.8256e-04
13:112868642 G A 0.030796 4.1310e-05
13:112868918 G A 1.627251 -2.3872e-05
13:112872604 C A 0.174157 9.9781e-05
13:112875399 C T 0.732157 1.5945e-05
13:112880846 T C 0.114825 2.2284e-05
13:112886177 T C 1.137523 -6.8494e-05
13:112887801 A G 1.641633 -1.9670e-05
13:112889456 G T 1.728373 -2.4199e-05
13:112889742 T C 1.351087 1.1405e-05
13:112906463 A G 0.170951 -3.0538e-05
13:112909707 G A 0.158406 -1.0163e-04
13:112913965 A G 0.034781 -5.8840e-07
13:112914317 T A 0.035564 9.0063e-05
13:112915062 T C 0.026190 -3.8799e-05
13:112915080 T C 0.037346 -5.9292e-05
13:112925194 T C 0.132927 -8.1999e-05
13:112931650 A G 1.119291 -4.0708e-05
13:112967546 T C 0.027790 -6.4952e-05
13:112968270 G A 0.078067 2.3377e-05
13:112971439 G A 0.028365 -4.9755e-05
13:112973502 A G 0.130291 -5.8656e-05
13:112975426 T G 0.072004 1.2886e-05
13:112976087 A G 0.095759 1.4370e-04
13:112976992 A G 0.079378 1.6336e-04
13:112978871 T G 1.533813 6.8251e-05
13:112979323 G A 0.501199 1.2372e-04
13:112979810 C T 0.045752 3.4719e-05
13:112981459 G C 1.421896 8.0215e-05
13:112982372 T C 0.041250 2.8548e-05
13:112982751 A G 0.114585 -7.1299e-05
13:112982829 C T 0.454503 -9.2053e-06
13:112983288 A C 0.730086 -1.3040e-05
13:112983395 A G 0.280144 2.4565e-05
13:112984986 T G 1.623671 4.5516e-06
13:112992952 A C 0.037310 -1.3394e-04
13:112993097 T G 0.085649 -3.7701e-05
13:112993170 T C 0.049332 3.0363e-05
13:112997026 A G 1.231422 2.3010e-05
13:112997139 T C 0.195540 3.6044e-05
13:112998648 C G 1.974339 -1.5518e-05
13:113005138 G A 0.772207 4.3310e-05
13:113005254 G A 0.026579 6.2658e-05
13:113011456 T A 0.263464 3.3487e-05
13:113013721 T C 0.291663 -2.3819e-05
13:113018088 A G 0.039241 7.1570e-05
13:113018499 A G 0.033999 -6.8665e-05
13:113030773 A G 0.035758 1.6194e-06
13:113032158 T C 0.080982 -3.9425e-05
13:113044023 G A 1.098564 4.9303e-06
13:113053470 A T 1.190477 -8.0902e-06
13:113054558 G A 0.368195 -3.5070e-05
13:113054784 T C 0.036025 9.3329e-06
13:113065400 A C 0.103367 -9.2979e-05
13:113073369 T C 0.083367 9.5605e-05
13:113077733 G A 0.714439 -2.3017e-05
13:113079094 A G 0.032464 -1.3651e-04
13:113079129 T C 0.069251 -2.4489e-05
13:113079177 T C 0.222834 2.5453e-04
13:113083144 G T 0.022470 7.4390e-06
13:113083910 T C 0.059267 -6.1139e-05
13:113085287 C G 0.047394 6.3160e-05
13:113086673 T C 0.025888 -2.6872e-05
13:113093184 C A 0.119629 5.3326e-05
13:113093634 A G 1.143615 -2.0790e-05
13:113094430 T C 0.112981 6.7763e-05
13:113095211 A G 0.142502 -3.6828e-05
13:113095679 C T 0.692679 -9.3108e-05
13:113095947 A G 1.824093 -2.3799e-05
13:113096020 A G 0.347321 1.6732e-05
13:113099027 A G 0.036683 4.1520e-05
13:113099145 G A 0.749045 -9.3902e-05
13:113101923 C T 0.870137 1.8934e-05
13:113102334 C A 0.122605 6.9521e-05
13:113102990 T C 0.205547 -1.0617e-05
13:113103331 T C 1.097210 1.8438e-05
13:113104974 G A 1.274539 7.4591e-06
13:113105379 G T 1.193908 1.4520e-05
13:113107684 C T 0.333475 -7.9556e-06
13:113107895 A G 0.088645 -3.8016e-05
13:113107992 A G 0.416956 -2.6244e-05
13:113108235 T C 0.485938 2.5697e-06
13:113109497 T C 0.178740 2.3789e-05
13:113109764 A C 0.028446 7.7340e-06
13:113109865 A G 0.659118 -6.3891e-05
13:113110143 A G 0.101019 5.8313e-05
13:113110795 G A 1.960016 2.0030e-04
13:113111498 C T 0.586780 1.8116e-05
13:113112216 G A 0.375176 6.5449e-05
13:113115177 T G 0.842214 -4.3385e-05
13:113115304 T G 0.033707 3.0304e-05
13:113116446 T C 0.121235 1.0184e-04
13:113120911 G C 0.421996 9.2089e-06
13:113121440 G A 0.179364 -2.6788e-05
13:113123999 C T 0.788192 -4.3423e-05
13:113125274 C A 0.321076 1.0698e-05
13:113128885 A G 0.125559 -3.9522e-05
13:113129427 T C 0.024817 -1.8748e-06
13:113138857 C T 1.177663 -2.4361e-04
13:113150351 G T 0.036106 7.1216e-06
13:113153114 C T 1.587695 -1.2582e-04
13:113156095 T C 0.056908 -9.7123e-06
13:113164017 C T 0.377682 1.3235e-04
13:113169166 T C 0.028271 -6.7485e-05
13:113171600 C G 0.025252 -3.8284e-05
13:113174870 G T 0.062942 -8.3447e-05
13:113201471 C A 0.137565 9.8048e-05
13:113205463 T C 0.156186 6.3948e-05
13:113207608 A C 0.025882 -2.3710e-05
13:113214029 A G 0.419046 4.6760e-05
13:113217796 T C 0.085201 -1.9023e-04
13:113218400 A G 0.168435 -1.5626e-05
13:113228106 T C 0.037242 2.0579e-05
13:113229489 C G 0.163317 9.2264e-05
13:113243288 G T 0.587267 1.2915e-04
13:113246371 T C 0.059212 8.6240e-06
13:113259730 C T 0.174407 8.8560e-05
13:113265211 A G 0.523920 7.8509e-05
13:113265563 C T 1.820757 1.1465e-05
13:113266394 A G 0.113189 1.0371e-04
13:113272878 A G 0.108635 -2.6242e-06
13:113273898 C T 0.082082 2.7175e-05
13:113274812 A G 1.429007 4.5534e-05
13:113276383 G A 0.039020 2.3548e-05
13:113277734 G A 0.477921 -1.0460e-04
13:113278350 G C 1.552242 -3.1266e-05
13:113279062 A G 0.100187 4.7822e-05
13:113279087 A G 0.030474 -1.6276e-04
13:113280260 A G 0.057658 4.8810e-05
13:113281282 C T 0.026852 -3.2667e-05
13:113283401 G T 0.027514 -6.7818e-05
13:113284203 A G 0.156474 2.5745e-05
13:113285643 A G 0.053656 -5.5646e-05
13:113286248 G T 0.049303 3.1650e-06
13:113289734 C T 0.940002 3.8104e-05
13:113290116 G A 0.100716 -7.1825e-05
13:113292599 C G 0.137497 8.4485e-05
13:113294311 C T 0.337607 -4.7551e-05
13:113301789 A G 1.450410 2.2326e-05
13:113302290 C G 0.060624 2.9422e-05
13:113305015 T C 0.486954 -4.4751e-06
13:113305604 A G 0.742644 5.1861e-05
13:113308093 A G 0.076833 1.1190e-05
13:113308400 G A 0.093319 9.2091e-05
13:113317659 C T 0.125997 1.2506e-04
13:113322038 T C 0.418020 3.8292e-05
13:113324284 G A 0.026145 -5.7345e-05
13:113324606 A G 1.459112 2.2670e-05
13:113324627 T G 0.039936 -4.8554e-05
13:113325637 A G 0.222886 -3.3448e-05
13:113328201 C T 0.716107 -1.4591e-05
13:113328267 C T 0.228615 -1.0084e-05
13:113328525 G A 0.559464 -2.8971e-05
13:113328716 T C 0.993586 2.9518e-05
13:113329413 A C 0.411815 5.3136e-06
13:113330229 G A 0.290982 2.3194e-05
13:113330683 G A 0.285519 3.0423e-05
13:113333684 T C 1.065931 3.1082e-05
13:113340977 T C 0.032396 -2.1374e-05
13:113343206 G A 0.919385 5.1598e-06
13:113349819 G A 1.751645 -5.8134e-05
13:113354851 A G 0.039056 -2.6351e-05
13:113357168 T C 0.043665 -8.0781e-05
13:113357220 C T 0.060627 -3.3820e-05
13:113358584 C T 1.752891 -7.9364e-05
13:113359470 C T 0.068498 -1.2981e-06
13:113363755 A G 0.716915 7.4477e-06
13:113371938 C T 1.742820 -7.5812e-05
13:113372941 A G 0.611506 2.3102e-05
13:113379930 A G 0.324374 4.2389e-05
13:113386294 A G 0.038326 -2.3186e-07
13:113386529 C A 0.050179 -4.7898e-05
13:113393540 A G 0.781301 -2.6377e-05
13:113393615 T G 0.320645 4.9314e-05
13:113397197 T C 0.180603 -2.5351e-05
13:113398068 A G 0.074331 1.7916e-05
13:113401757 T G 0.123462 -2.7878e-05
13:113407665 T C 0.183853 1.7857e-05
13:113409601 C T 0.075772 -1.0284e-04
13:113410488 T C 0.046151 -3.4597e-06
13:113415830 A G 0.058076 1.3557e-05
13:113419621 C T 1.872916 -3.7056e-05
13:113424393 G A 0.868323 -6.5417e-06
13:113425260 A G 0.103968 -7.2742e-05
13:113425965 C T 0.798481 -1.0874e-05
13:113427582 T C 0.122670 1.0005e-04
13:113429326 A G 0.298924 -8.4447e-06
13:113430839 T C 0.074513 2.3597e-05
13:113438555 T C 0.134598 -2.6349e-05
13:113440110 G A 1.635483 3.1614e-05
13:113440218 C T 1.013285 -1.6519e-05
13:113447996 T C 0.030721 -4.9336e-05
13:113455955 G A 0.888632 2.9691e-05
13:113457365 T C 0.152829 -1.4764e-05
13:113457833 A G 0.064535 1.7675e-05
13:113459639 T A 1.275993 -1.5204e-04
13:113462706 A G 0.944329 -4.3197e-05
13:113463029 T C 0.183034 -5.4294e-05
13:113463074 T C 0.083903 -8.9713e-05
13:113463088 A G 0.376481 -5.8837e-05
13:113464059 C T 0.073279 -6.7298e-05
13:113467458 A G 0.062938 6.8450e-05
13:113468260 T C 0.082131 1.9139e-05
13:113472611 T G 0.026794 4.4395e-05
13:113473256 A G 0.632532 -2.6619e-05
13:113475218 C T 0.136094 -4.0637e-05
13:113478654 C G 0.574300 -3.9324e-05
13:113479548 G A 1.204236 -7.1488e-05
13:113479813 A G 0.572031 -4.0464e-05
13:113479820 G A 1.451403 -2.2659e-05
13:113481088 T C 0.027034 5.1708e-05
13:113492465 A G 0.053620 1.6059e-05
13:113496221 C T 0.581944 -3.5461e-06
13:113498757 A G 0.027560 -3.9957e-05
13:113501620 T C 0.579308 -1.9601e-06
13:113505271 T A 0.045054 5.5601e-05
13:113507939 T C 0.036518 -1.8566e-05
13:113509095 C G 0.071384 5.9156e-06
13:113510723 G A 0.134140 -3.1790e-05
13:113513682 G C 0.485990 -2.8366e-05
13:113520362 G A 1.933102 -1.7829e-04
13:113527781 T C 0.447385 -4.6033e-05
13:113529783 G A 0.797390 1.9175e-05
13:113530199 A G 0.221500 -8.7606e-06
13:113531289 G T 0.040488 3.0347e-05
13:113534109 G A 0.054136 -5.8968e-05
13:113535741 T C 0.413801 3.6070e-05
13:113538187 A G 0.205011 -2.9544e-05
13:113539784 T C 0.035340 -2.5476e-05
13:113545869 A C 0.046528 -4.8457e-05
13:113547714 T C 0.020059 -1.0621e-04
13:113551128 G A 0.074740 -5.9531e-05
13:113551439 A G 1.963141 2.9528e-05
13:113551742 T C 0.164803 5.6604e-05
13:113552362 C A 0.468446 -4.5166e-06
13:113554752 G A 0.333482 2.7025e-05
13:113556584 A G 0.034960 -8.0797e-06
13:113558373 A G 0.172807 3.5802e-05
13:113558599 T C 0.565069 -4.2761e-05
13:113561352 T C 1.645314 4.7365e-05
13:113562414 T C 0.047041 3.4298e-06
13:113563650 C T 0.116610 4.1612e-05
13:113563909 C T 1.466752 4.0107e-05
13:113566237 T C 0.049098 4.2149e-05
13:113568200 A C 1.451345 1.4263e-06
13:113568986 T C 0.392051 5.1686e-05
13:113569429 G A 0.682871 1.0357e-04
13:113573372 C T 0.298181 -3.6861e-05
13:113575094 C T 0.130031 -3.6897e-05
13:113578336 T C 0.085415 2.7023e-05
13:113579056 T C 0.230400 -9.3541e-06
13:113582441 T C 0.595281 1.2547e-05
13:113585898 G A 1.494224 2.4905e-05
13:113589254 G C 0.400834 3.3752e-05
13:113597260 T C 0.107671 1.3899e-05
13:113600923 C T 0.163239 4.4420e-05
13:113600999 G A 1.265587 -2.1205e-06
13:113605556 G A 0.125809 1.5689e-05
13:113607071 T G 0.588562 1.7716e-05
13:113607882 A G 0.567059 -2.0096e-05
13:113614613 T C 0.652620 -2.1358e-05
13:113617877 T C 0.745621 -2.4837e-05
13:113618096 G A 1.407803 -3.3245e-05
13:113618876 A G 0.039326 -6.4648e-05
13:113620482 G A 0.559029 3.6309e-05
13:113620756 G A 0.031633 5.7686e-05
13:113626036 T C 0.035139 1.0314e-04
13:113628269 T C 1.213704 -5.0961e-06
13:113629205 C T 0.060134 8.7436e-05
13:113629390 C T 0.141852 2.5416e-06
13:113630408 A G 0.074412 3.6922e-05
13:113631761 C T 0.098911 3.3245e-05
13:113633716 A G 0.084614 2.6632e-05
13:113636504 A G 0.536546 8.4213e-05
13:113639099 G A 1.966348 3.6855e-05
13:113644497 A G 0.681517 -5.4071e-05
13:113644541 A G 0.414668 -7.9296e-05
13:113647190 G A 1.968211 5.2325e-05
13:113649590 T C 0.098190 -2.0407e-05
13:113653579 G A 0.940629 -2.4017e-05
13:113657120 G T 0.024408 -2.4264e-04
13:113662177 T C 0.138126 6.8056e-05
13:113662571 C A 0.344134 1.7779e-04
13:113663237 T C 0.027170 -2.2987e-04
13:113672707 T C 0.951982 1.4520e-05
13:113672962 G A 0.301151 6.0880e-04
13:113673003 A G 0.683056 -9.2955e-06
13:113675064 T C 1.304241 1.6935e-03
13:113677170 A G 0.357750 3.8768e-05
13:113677448 A G 0.132839 -4.8147e-05
13:113683017 G A 0.030036 3.9639e-05
13:113685654 G A 0.384424 2.4073e-05
13:113689238 T C 0.089024 7.4605e-05
13:113689251 T G 0.175787 2.0789e-04
13:113691546 G A 0.144251 1.1360e-04
13:113693519 T G 0.216028 -1.8898e-05
13:113694144 T C 0.550340 -1.0488e-04
13:113697964 A G 0.027196 5.7470e-06
13:113701841 A G 0.120878 -1.9907e-05
13:113702403 T C 1.021250 5.3717e-05
13:113704407 G A 0.054503 1.0327e-04
13:113708806 T C 0.031198 -3.7162e-04
13:113709773 C T 0.812834 2.9373e-06
13:113710480 A G 0.775131 4.0374e-05
13:113717099 A C 0.034473 3.2982e-05
13:113718812 T C 0.066895 9.1061e-05
13:113719834 T C 0.442617 2.1047e-05
13:113720476 T C 0.344102 2.8113e-05
13:113724248 T G 0.072250 5.4052e-05
13:113724600 G T 0.092627 2.0070e-05
13:113728781 A G 0.445655 1.1385e-04
13:113728887 T G 0.067606 5.3620e-05
13:113731980 A G 0.061160 1.0535e-05
13:113733570 A C 0.132047 -5.6223e-06
13:113736543 T C 1.215810 -3.8745e-06
13:113736650 G T 0.034976 -1.9891e-05
13:113737503 G A 1.935874 4.5593e-05
13:113739226 C T 0.144835 8.4123e-06
13:113741590 A G 0.320294 -9.6429e-05
13:113744139 A G 1.486892 4.6762e-05
13:113744370 T C 0.086077 -2.0215e-04
13:113744441 T C 0.241747 -5.0116e-05
13:113745962 G A 1.788530 1.5530e-05
13:113749475 A G 1.424019 8.9271e-05
13:113752573 A G 0.085600 -1.3753e-04
13:113753315 A G 0.225200 -5.4264e-05
13:113753451 A G 1.513345 -4.6715e-05
13:113757192 A C 0.226696 -3.9998e-05
13:113757826 T C 0.477771 4.3769e-05
13:113764610 C T 1.575410 -1.3907e-04
13:113774092 A G 0.202795 -2.7597e-05
13:113775875 A G 0.066561 -5.9525e-06
13:113776082 T C 0.871121 1.4959e-06
13:113776385 C G 0.084805 -1.8456e-04
13:113776947 C T 1.047326 5.2251e-06
13:113779597 T C 0.028507 7.5163e-05
13:113780041 C T 0.190029 7.7811e-06
13:113783239 T C 0.050676 8.6514e-05
13:113787821 A G 1.694201 4.3374e-05
13:113793849 A G 0.223905 -4.9706e-05
13:113797801 G A 0.108444 2.4923e-05
13:113800655 T C 0.101417 1.5333e-05
13:113801737 T C 1.742631 6.9146e-05
13:113813853 G A 0.320138 9.1913e-07
13:113819158 T C 0.040926 -1.6400e-04
13:113820680 C A 0.037235 -5.6365e-05
13:113822530 T C 0.389620 -2.6999e-05
13:113823997 T C 0.072270 4.4745e-05
13:113826100 A G 0.068498 -2.6237e-05
13:113839208 T C 0.057632 1.6509e-04
13:113843153 C T 0.083315 6.6549e-05
13:113844454 G C 0.125835 -1.3075e-04
13:113849177 T C 0.050228 1.6830e-04
13:113853211 C T 0.072117 3.8082e-05
13:113854560 A G 0.931226 5.0798e-05
13:113854715 T C 1.570428 4.1528e-05
13:113855758 T C 0.111086 -1.2388e-05
13:113856978 A G 0.054840 -3.7534e-07
13:113860301 A G 0.338616 -2.3844e-05
13:113876766 A G 0.095805 -1.9962e-05
13:113883009 C A 0.259777 -1.5977e-04
13:113884754 C A 0.451020 1.6252e-05
13:113891359 G A 0.817131 -1.3911e-05
13:113894329 C T 0.283760 5.8757e-05
13:113908590 C T 0.073214 -1.6984e-05
13:113909339 G A 0.451964 1.5993e-05
13:113915303 A G 0.302059 2.9644e-05
13:113916634 T C 0.032204 -1.9271e-05
13:113923202 A G 0.024888 5.1222e-05
13:113934821 G A 0.097009 5.5143e-05
13:113944627 T C 0.301582 6.2072e-05
13:113949784 A G 0.076645 -2.4652e-06
13:113952920 T C 0.049800 -1.6874e-05
13:113957287 A G 0.042250 1.5595e-04
13:113958563 C G 0.148750 5.5963e-05
13:113971597 A G 0.076642 2.3330e-04
13:113980587 A G 0.059112 5.6506e-05
13:113981283 A G 0.100596 -5.3400e-05
13:113984087 T C 0.053383 5.2831e-05
13:113991823 G A 0.240358 -4.6018e-05
13:113993746 C A 0.232363 -2.0651e-05
13:113997507 C T 0.249478 -1.8723e-05
13:113999419 A G 1.950411 -1.5143e-05
13:114002383 A G 0.327496 1.2184e-05
13:114005638 A G 0.107727 -3.1126e-05
13:114006350 G C 0.593632 1.0207e-05
13:114010484 A G 0.103984 6.1770e-06
13:114012189 T G 0.972041 -3.8801e-05
13:114012701 C T 0.262630 -5.1158e-05
13:114012898 T C 0.711118 -1.6825e-05
13:114017189 T C 0.174368 2.5023e-05
13:114021805 A G 0.726195 -1.4292e-05
13:114022946 A G 0.036171 1.4756e-04
13:114023401 A G 1.082708 5.6472e-05
13:114024356 C T 0.288807 -2.9040e-06
13:114024419 T C 0.143355 1.4203e-05
13:114028161 T C 0.159883 2.8514e-06
13:114030927 T C 0.861647 -3.9124e-05
13:114036801 G A 0.103997 -3.8095e-05
13:114044665 G A 0.493367 1.1142e-05
13:114045729 T C 0.148597 -1.0363e-04
13:114045873 T G 0.412678 -8.8680e-06
13:114050031 T G 0.076071 8.9547e-05
13:114057712 A G 1.236664 1.1847e-05
13:114063717 G A 0.034872 -9.4127e-05
13:114063785 T C 0.690810 -7.3190e-06
13:114063903 C T 0.044373 7.0377e-05
13:114070781 A G 0.280397 -2.9068e-05
13:114070863 G C 0.875558 1.2179e-05
13:114071730 T C 0.946546 -1.5643e-05
13:114072435 T C 0.056330 -1.0276e-06
13:114074693 T C 0.024554 1.5066e-05
13:114075135 T C 0.139373 1.2870e-06
13:114076259 T C 0.201860 5.8374e-05
13:114078558 C A 0.069686 2.4271e-05
13:114079673 C A 1.759685 2.9391e-05
13:114081403 A G 0.819520 -1.3037e-05
13:114082706 A G 0.840046 1.6980e-05
13:114084708 T C 0.207394 -1.3704e-06
13:114084868 G C 0.069294 -4.4930e-06
13:114086798 G A 0.784440 8.9549e-06
13:114094625 T C 0.114095 2.4238e-06
13:114095575 T C 0.039027 8.3158e-05
13:114095660 C T 0.096224 -7.0953e-04
13:114096891 C T 0.501936 -8.4040e-05
13:114100875 T C 0.411162 -2.0486e-05
13:114106979 T C 0.328194 3.1619e-06
13:114107191 A G 0.292595 -1.7737e-04
13:114109426 A C 0.047203 2.1831e-06
13:114109744 G T 0.072598 1.5304e-05
13:114115616 A G 0.188374 -2.1762e-05
13:114116162 G A 0.238339 -9.9162e-05
13:114120962 G A 0.566053 -5.8856e-05
13:114126729 A G 0.231081 2.3388e-05
13:114128782 C T 0.433542 -1.9234e-05
13:114129603 A G 0.040578 -6.5161e-05
13:114138852 T C 0.069988 6.6081e-06
13:114141648 C T 0.153086 -1.6891e-05
13:114147809 T C 0.122160 -4.4601e-05
13:114156517 A G 0.761810 -1.0411e-05
13:114162403 T C 0.045288 1.0495e-04
13:114164099 T C 0.143797 1.5841e-05
13:114173232 G A 0.259881 -1.1298e-05
13:114174889 G T 0.128525 -9.5860e-05
13:114175038 A G 0.297720 8.0479e-07
13:114183543 G A 0.064548 5.8128e-05
13:114186178 A G 0.217193 1.3841e-05
13:114188114 C T 1.348876 -1.9632e-05
13:114188126 G A 0.043409 -3.4987e-05
13:114192921 A G 0.067213 -8.4360e-05
13:114195161 A G 0.542748 1.2960e-05
13:114199612 A G 0.058388 2.3334e-05
13:114199697 C T 0.585134 -6.4280e-06
13:114204707 A G 0.116396 3.5193e-05
13:114205719 C T 0.570645 1.6863e-05
13:114205836 A G 0.326971 1.0184e-05
13:114205883 T A 0.498697 -4.0847e-05
13:114205979 A G 0.244126 1.4837e-05
13:114218327 C T 0.022318 2.9824e-05
13:114237276 G A 0.120090 -3.5484e-05
13:114243988 T C 0.027138 -5.2196e-05
13:114244053 T G 0.034606 3.8192e-05
13:114249807 T C 0.719145 7.1566e-05
13:114250957 A G 0.043798 -3.6068e-05
13:114253798 T G 0.080745 -2.6642e-07
13:114268740 A G 0.142618 2.6120e-05
13:114271221 C T 0.725912 7.3521e-05
13:114278335 A C 0.118795 2.0858e-05
13:114284005 A G 0.044889 -7.6939e-05
13:114286631 T G 0.039371 -6.5094e-05
13:114286640 T G 0.076713 4.7544e-05
13:114292079 T G 0.054821 -1.8767e-04
13:114292865 T C 0.031442 7.2058e-05
13:114300692 T C 0.232591 9.0487e-05
13:114302502 A G 1.242552 -9.5333e-05
13:114303006 C A 1.479157 -2.4957e-05
13:114306514 A G 0.276298 1.9224e-06
13:114309226 A G 0.893689 -8.9595e-05
13:114311700 T C 0.125260 -1.4502e-05
13:114316095 T C 1.377702 -7.5643e-05
13:114318314 C T 0.139564 -2.3496e-05
13:114323997 C T 1.047437 -8.9228e-05
13:114325584 A G 0.109729 -1.2570e-04
13:114457779 A G 0.274188 -1.8538e-05
13:114461283 G A 0.344004 9.6027e-05
13:114464277 A G 0.092118 -1.1010e-05
13:114469755 C T 0.110541 6.1502e-06
13:114471900 T C 0.308191 1.0276e-05
13:114475736 G A 0.043035 -5.4194e-05
13:114476253 G T 1.088590 -7.1071e-05
13:114487450 A G 0.276149 1.0371e-05
13:114495479 A C 0.935043 -7.8648e-05
13:114496576 G A 1.304289 -3.9233e-05
13:114498328 A G 0.101138 3.7937e-05
13:114500744 A C 0.269706 1.6187e-05
13:114502416 C T 1.213405 -8.4371e-05
13:114504663 A G 0.033551 5.6683e-05
13:114508277 G A 0.026398 8.0697e-06
13:114509986 G A 0.110950 6.9167e-05
13:114519418 A C 0.100651 1.3344e-05
13:114519894 C T 0.752580 2.7719e-04
13:114524817 T C 0.088125 8.4798e-05
13:114526984 T C 0.124238 8.5698e-06
13:114528462 C T 0.243350 2.8988e-05
13:114528483 C T 0.301430 3.1752e-05
13:114529251 A G 0.129726 -3.4941e-05
13:114530659 A C 0.428556 9.5503e-05
13:114531724 T C 0.047115 -1.1682e-05
13:114534466 A G 0.140522 8.1736e-05
13:114538460 T C 0.316234 1.8208e-05
13:114545317 G A 0.519784 8.8582e-05
13:114548006 T C 0.124760 4.2331e-05
13:114549015 C T 0.739395 1.0615e-04
13:114556412 A G 0.093309 -2.4859e-05
13:114556696 A C 0.135043 3.7393e-05
13:114559522 T C 0.316730 1.5267e-04
13:114568907 G T 0.068891 -2.3261e-05
13:114569444 G A 0.236924 -6.4298e-05
13:114575771 G T 0.569912 -6.1291e-06
13:114580958 G A 1.921316 -7.0399e-05
13:114581872 G A 0.104494 -8.7045e-07
13:114583290 T C 0.678878 2.8671e-05
13:114585454 A G 0.666012 -3.9731e-05
13:114589708 G A 0.316337 6.8856e-05
13:114591713 T C 0.212954 6.2115e-05
13:114598172 A G 0.173245 -2.0117e-05
13:114600401 C A 1.441659 2.8969e-05
13:114605802 T G 0.067265 -1.0580e-05
13:114611180 G T 0.166617 -3.6328e-05
13:114620782 A G 0.286765 -1.1760e-04
13:114622597 G A 0.379458 -9.7415e-05
13:114623880 A G 1.375176 4.8874e-05
13:114625329 A G 0.245009 3.0219e-04
13:114628586 C T 1.217446 6.3946e-05
13:114630504 T C 0.158474 -2.8191e-08
13:114634184 G T 0.779276 -3.9150e-06
13:114638139 C T 0.111920 -5.5032e-05
13:114741208 T C 0.375397 -4.0832e-05
13:114741241 T C 0.770571 -9.9992e-06
13:114744382 A G 0.052026 4.2719e-05
13:114746660 A G 0.040059 8.1723e-06
13:114749969 T G 0.097016 2.3817e-05
13:114750489 G A 0.250095 1.2942e-04
13:114766726 A G 0.102290 -4.0921e-05
13:114768257 T C 0.048725 -2.4574e-05
13:114780050 T C 0.145712 1.4006e-04
13:114786026 A G 0.074104 -3.3554e-05
13:114788181 A G 0.039744 1.5669e-05
13:114788908 A G 1.241912 7.8738e-06
13:114789153 A G 0.289810 1.1794e-04
13:114789262 T C 0.304922 -1.4566e-05
13:114803885 A G 0.150567 2.3337e-05
13:114804677 T C 0.109268 6.5041e-06
13:114807904 G T 0.115497 -2.8002e-05
13:114809047 T C 0.302160 -6.6526e-07
13:114809101 A C 0.049206 1.9680e-05
13:114812468 A G 0.045045 5.3428e-05
13:114812827 G A 0.983106 -3.6549e-05
13:114820990 C T 0.846038 -5.7406e-05
13:114823946 G A 0.119775 -4.2927e-05
13:114824186 T C 0.039881 -1.6920e-05
13:114824885 T C 0.108820 8.2486e-06
13:114837733 T C 0.261679 9.8418e-05
13:114839374 A G 0.035674 -5.2513e-05
13:114839462 C T 0.438699 -3.1526e-05
13:114840131 A G 0.393969 -2.7087e-05
13:114841826 G T 1.096347 -1.6557e-04
13:114847696 C A 0.040260 2.8204e-05
13:114859669 C T 0.152891 -3.3227e-05
13:114862857 A G 0.161220 1.9929e-05
13:114864299 G A 0.245681 4.3667e-05
13:114864844 A G 0.211681 -4.1828e-05
13:114865630 A G 0.275097 -3.2885e-06
13:114865662 T C 0.255373 -5.2134e-05
13:114866144 C T 0.073481 -3.4414e-05
13:114868838 C T 1.913345 4.4549e-05
13:114871957 T C 0.299304 -4.6574e-05
13:114874197 A G 0.052455 -7.0294e-05
13:114874626 A G 0.034746 -1.4419e-05
13:114875618 C G 1.173797 -4.3419e-05
13:114881032 A G 1.536685 -3.0930e-05
13:114881608 T C 0.104000 -9.5895e-05
13:114886886 T G 0.188523 -1.8547e-05
13:114886976 C T 0.282348 1.6441e-05
13:114889084 C T 0.921248 -2.3775e-05
13:114890232 T C 0.322511 8.7072e-06
13:114890515 T C 0.836352 4.0042e-08
13:114895959 G T 1.630147 -9.0338e-07
13:114896917 A G 0.021964 -1.2612e-06
13:114900510 T C 1.373476 -2.7752e-05
13:114905580 A G 1.741872 -4.8163e-05
13:114906840 G A 1.370853 -2.1428e-05
13:114909364 A G 1.975985 -2.0374e-05
13:114918013 A G 0.181872 5.5130e-05
13:114919503 T C 0.035333 -2.5975e-05
13:114923885 G A 0.173434 1.2110e-04
13:114928103 T C 0.076678 9.3092e-06
13:114929218 A G 1.062747 4.8884e-05
13:114930040 G A 0.325075 2.7970e-05
13:114934662 A G 0.033045 5.0139e-05
13:114938583 T C 0.732222 -5.1021e-06
13:114939396 G A 0.174501 1.4119e-04
13:114941157 C G 0.034188 8.1458e-05
13:114944741 T C 0.112868 3.7186e-05
13:114957623 T C 0.213041 2.0430e-05
13:114967442 T C 0.051831 1.0856e-05
13:114972793 T C 0.064422 -1.4349e-05
13:114973308 T G 0.431526 -4.5640e-05
13:114985875 A G 0.181246 2.1650e-04
13:114986894 G A 0.341680 1.6336e-06
13:114987055 G A 0.056051 6.3924e-05
13:114995612 A G 0.039053 -5.3860e-05
13:115000225 T C 0.055051 6.7459e-05
13:115004203 A G 0.094964 2.8429e-05
13:115004935 C T 0.576829 1.1576e-04
13:115005137 C T 0.631867 5.7582e-05
13:115008188 T C 0.106516 -4.4500e-05
13:115011213 G A 0.083562 3.7894e-06
13:115011796 A G 0.064737 -1.6075e-05
13:115025195 A G 0.064990 -5.4024e-05
13:115027134 A G 0.024580 -9.5765e-06
13:115030714 C T 0.461419 4.3016e-04
13:115037377 T C 0.031597 5.6110e-05
13:115038879 G A 0.299129 8.6041e-05
13:115041579 C G 0.043513 -4.4019e-06
13:115047305 A G 0.467385 3.8903e-04
13:115053155 C T 0.327441 -3.0546e-05
13:115061376 C G 0.045921 7.1886e-05
13:115062162 T C 0.092364 4.0389e-05
13:115075601 A G 0.095370 -8.5429e-05
13:115075715 G A 0.372583 9.3509e-05
13:115080931 C T 0.052471 -3.4703e-05
13:115085488 G C 0.140272 8.7454e-05
13:115087913 G A 0.053286 9.7878e-05
13:115091073 T G 0.082423 -8.5057e-05
13:115091399 C T 0.142450 7.7246e-05
13:115095646 A G 0.035148 -4.8873e-05
13:115095705 A C 0.335893 -4.1087e-05
13:115096858 T C 0.051773 3.8180e-06
13:115103150 A G 0.041507 -2.6637e-05
14:19336265 G A 0.112384 -2.1275e-05
14:19426970 T C 0.050358 8.9606e-06
14:20197824 T C 0.036979 -4.2443e-05
14:20264281 T C 0.041484 1.9357e-05
14:20348813 T C 0.121271 -6.3992e-05
14:20350391 G A 0.034600 -1.0163e-04
14:20376232 G A 0.030539 2.9644e-05
14:20378162 G A 0.051520 8.1898e-05
14:20383239 A G 0.029728 3.4209e-05
14:20389606 A G 0.028813 -7.6090e-06
14:20389721 A G 0.028621 3.5263e-06
14:20389905 G A 0.034269 8.0096e-05
14:20395376 A G 0.028848 -2.9833e-06
14:20397969 A C 0.022068 -5.0700e-05
14:20403194 C T 0.033571 7.8098e-07
14:20404238 A G 0.028433 1.3762e-05
14:20416363 G A 0.022123 -5.1646e-05
14:20416848 A G 0.021711 -5.5360e-05
14:20424962 T C 0.094552 2.0000e-05
14:20426704 A G 0.789289 7.6121e-05
14:20434490 C A 0.044986 -3.0429e-05
14:20437119 G A 0.152706 3.6390e-05
14:20438149 A G 0.643944 1.4909e-05
14:20438622 A G 0.212632 4.5383e-05
14:20444588 C T 0.558993 -3.7593e-05
14:20444607 G C 0.526617 -4.7298e-05
14:20452460 C T 0.032565 2.2309e-05
14:20455884 T G 0.378841 -8.8828e-05
14:20466865 C T 0.021221 -6.4228e-05
14:20468104 G A 0.121777 1.0318e-05
14:20470399 A G 1.161281 1.5399e-04
14:20472076 T C 0.051952 -2.8347e-05
14:20475255 A G 0.312852 -1.2162e-04
14:20475406 T C 0.178351 -1.3026e-04
14:20479420 A G 0.167494 2.6447e-05
14:20480521 G C 0.155585 2.3629e-05
14:20480547 A G 1.030617 2.0654e-05
14:20482919 C A 0.167724 2.4145e-05
14:20484425 G T 1.658122 2.7096e-06
14:20491109 A G 0.325672 5.1799e-05
14:20497580 T C 1.086827 1.5284e-05
14:20504186 C T 0.170593 4.6745e-06
14:20510819 C T 0.029134 -5.2665e-05
14:20515598 G A 0.686204 2.2557e-06
14:20518466 C T 0.226907 -3.8827e-05
14:20522515 T C 0.034668 -1.1191e-05
14:20523243 T C 0.034671 -2.5480e-05
14:20523406 G A 0.423993 8.4100e-06
14:20525852 G A 0.225132 1.5269e-05
14:20528321 G A 0.825862 -1.2375e-05
14:20528682 C T 0.184534 -2.0866e-05
14:20529177 T C 0.641994 -3.4586e-06
14:20532086 T C 0.187556 -3.2276e-05
14:20538394 A G 0.933725 -9.7733e-06
14:20546202 A G 0.340006 3.9835e-05
14:20550544 T C 0.053068 -8.8211e-05
14:20561753 T C 1.510274 2.1488e-05
14:20563840 A G 1.212116 2.3026e-05
14:20567085 A G 0.044269 -5.0828e-05
14:20570809 A C 1.134666 2.2253e-05
14:20583261 G A 0.063795 2.9535e-05
14:20585924 G A 0.020250 -2.7506e-05
14:20586042 C G 0.821497 1.9821e-05
14:20589264 C T 1.408394 1.6957e-04
14:20606091 G A 0.535776 1.0449e-04
14:20617538 A C 0.211552 6.8535e-05
14:20622221 C T 0.575189 -2.4820e-05
14:20629759 T G 0.094033 -3.2663e-05
14:20644572 C T 1.069410 7.7769e-05
14:20645005 C T 0.056229 -2.4824e-05
14:20647690 G A 0.425430 -1.1983e-05
14:20647955 G A 0.069102 -4.9157e-05
14:20653006 C T 0.351038 -8.4566e-07
14:20656219 C T 0.169487 7.7704e-06
14:20658375 G T 1.408043 3.4533e-05
14:20660740 A G 0.047579 -1.3504e-04
14:20662594 A G 0.134140 3.8419e-05
14:20663078 C A 1.388559 -1.4695e-05
14:20665362 G A 0.202223 8.2406e-06
14:20665538 T C 0.083452 -7.3828e-05
14:20665790 A T 1.036411 1.2553e-05
14:20665840 A G 1.043941 7.4913e-06
14:20667820 T A 0.040075 -1.6885e-04
14:20668735 T A 0.277931 -3.4239e-06
14:20669845 T G 1.000357 -1.3820e-05
14:20669889 G T 0.469771 1.5442e-05
14:20672490 G A 0.669005 -2.3545e-05
14:20677257 G A 0.233902 7.0007e-05
14:20678969 C T 0.947669 -4.8725e-06
14:20679120 A G 0.028488 -2.7695e-05
14:20679663 A G 0.267375 -6.8935e-05
14:20681771 T C 0.043607 1.0704e-04
14:20684094 T C 0.486616 -7.9257e-06
14:20685923 C T 0.205953 7.7220e-05
14:20687477 G T 0.115000 -3.6088e-05
14:20687628 T C 0.258031 -5.2271e-05
14:20687978 T G 1.182957 1.8442e-05
14:20690606 G A 0.716847 3.7837e-05
14:20691329 A G 0.177458 2.1342e-05
14:20691962 G C 0.152758 3.2952e-05
14:20692305 A G 0.025194 -1.6081e-05
14:20692643 C T 0.971538 -5.6716e-06
14:20694799 T C 0.342472 -5.5131e-05
14:20695304 G T 0.865743 3.9622e-05
14:20697589 T C 0.255957 -5.9020e-05
14:20697600 G T 0.834622 1.3439e-05
14:20698239 C T 0.890362 3.5885e-05
14:20707179 T C 0.153131 3.7737e-05
14:20708068 C A 0.024788 2.2266e-06
14:20708308 A G 0.249232 -4.4375e-05
14:20710906 A G 0.096720 -7.8952e-05
14:20711811 G A 0.040984 5.4615e-05
14:20711852 G C 0.339291 -1.9382e-05
14:20719421 G A 0.048008 1.2037e-05
14:20722148 A G 1.848274 -2.2198e-05
14:20723578 A G 0.093965 2.9989e-05
14:20723666 T C 0.052708 -3.0525e-05
14:20724036 T C 0.214005 -7.5694e-05
14:20731130 T C 1.841799 -1.9159e-05
14:20731138 A C 0.049861 1.6438e-04
14:20731947 T G 0.550119 -1.9996e-05
14:20732175 G C 0.065107 -3.4330e-05
14:20743269 C T 0.947743 -1.8537e-06
14:20745917 C T 0.416800 2.8809e-05
14:20746551 C T 0.164514 -8.2146e-06
14:20754712 A G 0.243292 -3.7638e-06
14:20755287 A C 0.903049 -9.3087e-06
14:20760586 C A 0.124491 1.4609e-05
14:20764094 C G 0.426943 6.4038e-05
14:20770036 C T 1.470209 -2.1698e-05
14:20772725 C T 0.036645 1.2077e-05
14:20784431 A G 0.041734 2.5248e-05
14:20784718 T G 0.970486 1.8566e-05
14:20785793 T C 0.145137 6.5589e-06
14:20786009 A C 0.500252 -4.1048e-06
14:20793893 A C 0.246564 -2.4460e-05
14:20802292 T C 0.053769 -7.2127e-06
14:20807300 A G 0.032204 -8.3700e-05
14:20811332 T C 0.102783 -5.2960e-05
14:20818602 G C 0.506084 1.1371e-05
14:20821015 C T 0.710245 1.5903e-05
14:20822308 G A 0.041461 -1.8400e-04
14:20823052 A G 0.131352 8.6473e-06
14:20824181 C T 1.358399 -2.0137e-05
14:20826243 C A 0.432902 3.2408e-05
14:20837033 C T 0.139661 -4.5465e-06
14:20839933 A G 0.031649 -9.2968e-05
14:20840811 T C 0.025820 1.5355e-05
14:20841313 A G 0.406995 -4.9241e-05
14:20841707 T C 0.398663 -7.8161e-05
14:20844859 C T 0.421159 -5.4522e-05
14:20844935 A G 0.132832 -1.5695e-05
14:20846950 T C 0.110300 -1.5529e-05
14:20847876 G T 0.151771 -3.0398e-05
14:20850014 A G 0.221915 -2.6995e-05
14:20850093 T C 0.352855 -1.8101e-05
14:20850156 G C 0.058174 1.2743e-06
14:20850263 A G 0.047300 -4.0753e-05
14:20851756 C T 0.040403 -3.9380e-05
14:20852029 G A 0.916487 3.3300e-05
14:20852267 T C 0.121300 -3.0895e-05
14:20859013 A G 0.869780 2.3674e-05
14:20860073 A G 0.938769 5.1532e-06
14:20863070 G A 0.141697 1.2492e-04
14:20863126 G T 0.102718 -2.4561e-05
14:20863677 A C 0.689132 1.3451e-06
14:20871973 C T 0.106195 -6.5939e-05
14:20872881 T G 0.449404 6.6381e-05
14:20874411 C T 0.068891 1.3611e-04
14:20876189 A G 0.058862 1.1711e-04
14:20876253 G A 0.623178 6.5407e-05
14:20876282 A G 0.049167 -5.5670e-05
14:20876621 A G 0.058794 1.0894e-04
14:20877122 A C 0.050137 -9.1403e-06
14:20879421 T C 0.261092 -1.2776e-04
14:20879584 G A 0.116182 2.3927e-04
14:20881527 C T 0.891115 9.2086e-05
14:20886990 G T 0.617449 8.0983e-05
14:20891188 G C 0.241426 4.7454e-05
14:20892947 A G 0.126354 -3.4756e-05
14:20893369 T C 1.775783 -1.2251e-04
14:20893921 A G 1.104065 2.4186e-05
14:20896198 C A 0.181567 1.3744e-04
14:20896256 G A 0.516643 -3.0226e-04
14:20896630 G T 0.033662 -1.6868e-05
14:20897064 T C 1.154319 8.7145e-05
14:20897676 C T 0.337214 5.5798e-05
14:20898308 T C 0.177857 1.9729e-05
14:20898442 T C 0.236206 9.1418e-05
14:20899176 T C 0.466716 -2.5531e-05
14:20901621 G A 0.906548 -4.3259e-07
14:20903349 C T 1.937821 -3.9027e-05
14:20904371 C T 0.254353 8.6534e-05
14:20904498 G A 1.170811 3.2026e-05
14:20906860 C T 0.586391 -2.2225e-05
14:20907666 T C 0.759302 -5.7735e-06
14:20907775 G A 1.233314 2.9798e-06
14:20908218 G A 0.056324 -4.1593e-06
14:20908251 T C 0.176001 -5.5831e-05
14:20908286 T C 0.652169 -8.9178e-06
14:20909354 A C 0.538373 9.1692e-06
14:20909564 C T 0.658170 -4.9141e-06
14:20909877 T G 0.099077 3.9346e-05
14:20916249 C T 0.614275 2.6326e-06
14:20916931 T C 0.035239 -2.8112e-05
14:20917744 T C 1.187471 -3.0478e-05
14:20920072 C A 0.097762 -3.3447e-05
14:20922994 A C 0.518736 1.3065e-05
14:20924167 C G 0.087467 2.1675e-05
14:20924434 C T 0.508775 -4.1352e-05
14:20925154 G T 0.964180 -3.1645e-05
14:20933615 G A 0.624817 4.4943e-05
14:20933806 G C 0.127250 1.9542e-04
14:20938251 C A 0.494951 1.7623e-07
14:20940515 T C 0.347893 2.7812e-06
14:20940606 A G 0.363592 2.2813e-05
14:20941124 C T 0.023071 -2.1851e-05
14:20942744 G A 0.414184 -8.5919e-06
14:20945488 C T 1.900154 -8.5541e-05
14:20946151 C T 0.529778 3.2692e-06
14:20947268 G T 0.733095 4.0814e-05
14:20950900 G T 0.187981 6.0244e-06
14:20951094 C A 0.178643 9.9317e-06
14:20951341 A G 0.301917 -1.1485e-05
14:20953542 C A 0.224239 -1.6521e-06
14:20953597 C A 0.137824 -3.6250e-06
14:20955277 T C 0.347883 -5.2761e-06
14:20955395 C T 0.517493 -9.4025e-05
14:20957433 C T 0.359282 6.1679e-07
14:20957766 G A 0.400919 2.4932e-05
14:20959870 C T 1.023324 -5.9515e-05
14:20960168 T C 0.961755 -6.2085e-05
14:20961692 G A 0.022425 4.8836e-06
14:20962105 T C 0.335676 -2.4065e-05
14:20962694 A G 1.566553 -1.2198e-05
14:20967644 C T 1.558484 -2.7491e-05
14:20968674 A G 0.286538 1.3183e-05
14:20970280 C T 1.839793 2.6974e-05
14:20971442 T C 1.016031 -9.7271e-07
14:20972219 T C 0.040260 1.4462e-05
14:20976841 T C 0.591162 -6.9196e-05
14:20978006 A G 0.080663 -1.8665e-06
14:20978531 A G 1.714805 -2.5117e-05
14:20979022 A G 0.048459 2.2955e-05
14:20980797 T C 0.261426 3.1144e-05
14:20983335 A G 1.763125 -2.1522e-05
14:20987407 T C 1.243422 -1.2607e-05
14:20988949 T C 0.242867 -3.8945e-05
14:20996990 T C 0.154683 -6.7267e-06
14:20997221 T C 0.647816 -2.7227e-05
14:21002874 T C 1.727931 2.9321e-05
14:21003211 G C 0.053925 1.1114e-04
14:21003976 A G 0.048294 5.4558e-05
14:21004628 T C 0.191779 4.3850e-05
14:21006076 G A 0.195566 -8.3686e-06
14:21007648 C T 1.639949 -3.1503e-05
14:21008057 G T 0.264392 -1.4367e-05
14:21012139 A G 0.059605 -1.4667e-05
14:21015297 A C 0.148685 9.5136e-08
14:21015468 G T 0.046314 5.7489e-06
14:21018838 C T 0.211107 3.1896e-05
14:21020554 A G 1.313413 -2.2443e-05
14:21020781 A G 0.146714 -2.6557e-05
14:21022833 T G 0.024772 3.9410e-06
14:21023079 G C 0.152537 -1.1070e-06
14:21024619 G A 1.560538 5.5441e-05
14:21024786 G A 1.543709 5.8606e-05
14:21026773 T C 0.412746 -2.2721e-05
14:21027394 C A 1.555436 -8.2688e-06
14:21030847 G A 0.055983 -4.4124e-05
14:21038699 C T 0.975387 -3.3029e-06
14:21043283 T C 0.220721 -4.1164e-05
14:21043894 C T 0.536377 2.3094e-05
14:21044896 G T 1.906808 5.3555e-05
14:21047632 A G 0.656862 -9.1759e-05
14:21049212 T G 1.372229 4.8650e-05
14:21050656 T G 0.096295 3.9872e-05
14:21051205 A G 0.070284 -9.6934e-06
14:21051447 A G 1.697045 1.3945e-05
14:21051854 G A 0.663230 -1.4628e-04
14:21052259 C T 0.704146 -7.0120e-05
14:21052487 G A 0.121070 1.4218e-05
14:21056232 G A 0.137214 9.8334e-06
14:21056545 C A 0.256171 7.8927e-06
14:21058425 T G 0.411428 -3.8861e-04
14:21059049 C T 0.035294 4.5965e-05
14:21060205 G A 1.914728 6.9455e-06
14:21060287 C A 0.191632 -3.9308e-06
14:21060580 A G 0.775644 -1.7192e-06
14:21062224 C T 0.500962 -3.1221e-04
14:21062785 G A 0.744767 5.0386e-05
14:21065017 G C 0.261543 -7.7255e-05
14:21065729 G A 0.273305 5.7489e-05
14:21070510 A C 0.172629 -4.7838e-05
14:21071387 C T 0.334913 -4.9315e-05
14:21077346 G A 0.442951 -6.1591e-05
14:21079106 A G 0.119077 3.5690e-05
14:21081410 A G 0.477262 2.4705e-05
14:21082624 T C 0.346812 3.0490e-05
14:21083433 G T 0.888031 -2.0348e-05
14:21087039 T G 0.189958 4.3947e-05
14:21088218 T C 0.524387 1.0249e-05
14:21090899 T C 0.107064 -3.3519e-05
14:21093702 G A 0.082251 -4.7978e-05
14:21094594 T G 0.062474 2.2540e-05
14:21095566 C T 1.083685 1.9857e-05
14:21095817 A G 0.042756 -1.3024e-04
14:21096070 G A 0.341167 4.3078e-05
14:21098621 C T 0.115309 -3.1592e-05
14:21098976 A G 1.247677 5.6218e-06
14:21100338 A G 1.004762 9.2418e-06
14:21101155 T C 1.418803 2.9804e-05
14:21109141 T C 0.890070 -2.3014e-05
14:21109255 C T 0.020919 2.9149e-05
14:21109385 T C 1.078589 1.8607e-05
14:21109745 G C 0.096006 -5.8264e-05
14:21112070 T C 1.081280 2.7945e-05
14:21112675 A G 0.160603 3.9513e-05
14:21112888 T C 0.095711 -4.9418e-05
14:21113898 T C 0.870842 -7.0518e-05
14:21114194 T G 0.939489 4.1666e-06
14:21116284 A G 0.368419 -1.3280e-05
14:21118203 C T 0.036894 -4.0891e-05
14:21121587 T G 0.061793 2.9213e-05
14:21124417 A G 0.112277 -5.0564e-05
14:21125034 T C 1.191649 -4.6134e-05
14:21126571 T C 0.145458 -5.4427e-05
14:21128425 T C 0.147000 7.2274e-06
14:21129182 C T 0.221708 9.6239e-06
14:21129414 G A 0.127461 8.2341e-06
14:21136991 C T 1.320307 -2.8586e-05
14:21141534 G A 1.312027 1.0701e-05
14:21149674 A G 0.426222 1.7685e-05
14:21149785 C A 0.840955 -2.6306e-05
14:21149841 G C 0.289797 -2.1488e-05
14:21150108 A G 0.938256 -2.0643e-05
14:21153616 A G 0.863906 -4.1448e-05
14:21155270 C T 0.230302 -3.4098e-05
14:21155393 G A 1.030857 -4.8974e-05
14:21155576 T C 0.024992 -1.1950e-04
14:21160805 T C 0.102118 -5.0739e-05
14:21163591 C G 0.110784 1.3586e-05
14:21163693 G A 0.047362 1.4810e-05
14:21165479 G A 0.110430 -2.6464e-05
14:21166227 A G 0.041627 2.0393e-05
14:21166283 G A 0.106717 7.6657e-06
14:21167149 A G 0.474526 -5.6921e-05
14:21167252 C T 0.290216 -1.0197e-05
14:21168084 T C 0.504994 3.6688e-05
14:21172469 T C 0.431055 9.4382e-06
14:21173244 G A 0.327324 1.8340e-05
14:21177253 C A 0.143014 -2.1275e-05
14:21177397 T G 0.413028 2.0368e-05
14:21178021 A G 0.073081 2.1744e-05
14:21179644 T C 1.425684 -3.4667e-05
14:21180482 T C 0.037203 3.8213e-05
14:21184482 C T 0.800591 4.5463e-06
14:21184676 T C 1.134530 -8.9901e-06
14:21190514 C A 1.460205 -1.2575e-05
14:21190532 C T 1.414843 3.2857e-06
14:21190944 G A 0.040909 2.1475e-06
14:21192898 T C 0.088229 -4.9736e-05
14:21193321 C T 1.111070 -5.9599e-06
14:21193358 A C 0.174527 -1.3182e-05
14:21195062 G T 0.221013 2.8990e-05
14:21196341 A G 0.531927 -3.1642e-05
14:21202369 A G 1.147581 7.8683e-07
14:21202633 T G 0.290063 3.8326e-05
14:21203332 T C 0.143654 2.3319e-05
14:21204213 A G 1.002950 -2.5147e-06
14:21206229 G A 0.189344 2.3576e-06
14:21208158 T G 0.030361 -2.8558e-05
14:21214645 T C 0.024963 -3.6387e-05
14:21214805 C G 0.102653 -7.6256e-05
14:21215923 T G 0.206313 1.2352e-04
14:21215997 T C 0.452857 -2.2622e-05
14:21216755 A G 1.399020 -9.4277e-07
14:21218700 C A 0.643185 -1.7488e-05
14:21228569 T C 0.042318 -7.0195e-05
14:21228586 T C 0.101027 4.6350e-05
14:21228818 G T 0.363953 8.3568e-06
14:21232945 C A 0.037836 -1.1036e-04
14:21236837 T C 0.765407 -1.6005e-05
14:21237226 G A 0.066914 2.0998e-06
14:21238191 T C 0.065379 9.5323e-06
14:21238322 G C 0.065392 1.4487e-05
14:21239104 C G 0.065405 1.9148e-05
14:21242894 T C 0.040095 -3.0593e-05
14:21243580 C T 0.460712 4.0772e-06
14:21244803 A C 0.032500 2.2500e-05
14:21245592 G A 1.406358 -1.3428e-05
14:21247475 C T 0.640092 2.5580e-05
14:21250124 A G 0.466327 -4.2221e-06
14:21250212 C T 0.140434 -1.2662e-06
14:21251804 A C 0.061880 -4.4209e-06
14:21255031 C G 0.058131 1.4034e-05
14:21256176 C G 0.213655 1.1190e-05
14:21257750 T C 0.538107 1.8414e-06
14:21258738 A G 1.352093 -2.1507e-05
14:21260035 G A 1.539035 -1.0220e-05
14:21265637 C T 1.464561 -8.7025e-06
14:21270343 C T 0.067512 -2.0482e-05
14:21273143 T A 0.913708 4.1288e-06
14:21273901 T C 1.001139 -5.9134e-06
14:21276899 A G 0.061400 6.9155e-06
14:21277821 C T 0.119879 6.9640e-05
14:21278287 C A 0.431507 -1.5596e-05
14:21281483 T C 0.504182 4.5392e-05
14:21283262 T G 0.044749 2.1069e-05
14:21284104 A G 0.861686 4.0804e-06
14:21286642 T G 0.304276 1.6335e-04
14:21286675 T C 0.150528 2.0857e-04
14:21288954 T C 0.038073 -5.4437e-06
14:21292095 A G 0.024600 -5.5385e-05
14:21295065 G T 0.023853 2.1534e-05
14:21298455 T G 0.124127 -1.2262e-04
14:21301582 G T 0.232808 -1.2089e-04
14:21302328 A G 0.186887 -5.8861e-05
14:21303284 C T 0.195761 -3.7448e-05
14:21303530 A G 0.053175 7.1869e-05
14:21303605 G A 0.035424 8.7072e-06
14:21303910 A G 0.074114 -3.3322e-05
14:21304963 T G 1.880433 -4.1919e-05
14:21306566 C T 1.931372 -2.3281e-05
14:21309070 G C 1.268216 6.4586e-05
14:21313104 A G 1.148655 1.0453e-04
14:21315000 T C 1.177705 1.3003e-04
14:21317312 C T 0.357873 3.8079e-04
14:21318391 G A 1.658028 -6.8733e-05
14:21318807 T C 0.181778 5.9643e-05
14:21321161 C T 1.548490 3.5966e-05
14:21321334 C T 0.200873 3.1017e-05
14:21327908 T C 1.695279 1.1371e-06
14:21338824 C A 0.238514 2.8938e-05
14:21339263 G A 1.768377 4.1838e-05
14:21341149 T C 0.685542 -5.3233e-05
14:21342988 T C 0.394258 -2.9822e-05
14:21345707 A C 0.327068 -1.4193e-05
14:21350018 A G 0.184625 3.1608e-07
14:21357547 A G 0.044340 -4.4676e-06
14:21357708 A G 0.121661 2.5267e-06
14:21357953 C G 0.059313 5.0298e-05
14:21360216 G C 1.454590 -1.8370e-05
14:21361504 T C 0.062088 7.8905e-05
14:21370183 C T 0.088369 -4.0667e-05
14:21372429 G A 0.034298 1.1665e-04
14:21387657 A G 0.033701 -1.3612e-04
14:21388266 C G 1.443104 -1.0562e-05
14:21396602 T C 0.158860 -2.7927e-05
14:21404727 T G 0.066372 2.6188e-05
14:21407240 T C 0.045317 1.4041e-05
14:21421088 T C 0.472526 -2.6889e-05
14:21422666 C T 0.508953 2.6128e-05
14:21428496 A G 0.103101 4.5849e-05
14:21435285 A G 0.398023 4.1109e-06
14:21437308 C T 0.851546 -1.8502e-05
14:21441146 G T 0.035414 -2.3673e-07
14:21442904 C A 0.058313 1.7469e-05
14:21444952 C T 0.161827 4.4360e-05
14:21451545 T C 0.797816 -1.2359e-04
14:21452603 A G 0.826407 -1.2259e-04
14:21455187 G A 0.643263 3.7864e-06
14:21455973 T C 0.672202 6.9130e-05
14:21457285 T C 0.060079 -8.2419e-06
14:21457945 T C 0.646950 -2.2691e-05
14:21458649 G C 0.021672 9.1894e-05
14:21461502 G A 0.568221 -5.3930e-06
14:21466781 T C 1.229715 1.0228e-04
14:21467111 G A 0.061127 1.2213e-04
14:21467928 C T 0.022795 -2.5703e-06
14:21469151 C T 0.709122 2.7002e-05
14:21472386 A G 0.027443 3.9845e-05
14:21478993 A C 0.089975 -1.7055e-04
14:21483103 C T 0.114617 -1.8220e-04
14:21484183 A G 0.748993 4.8830e-05
14:21486137 C G 1.960528 3.7508e-05
14:21491283 G A 0.077022 -5.7859e-05
14:21491532 A G 0.071231 -5.5339e-05
14:21494477 T C 0.746646 -8.4503e-06
14:21495519 C T 0.507081 -5.8583e-06
14:21496800 T C 1.223911 -3.9594e-05
14:21498162 C T 0.040666 1.2510e-04
14:21498344 C T 0.020400 7.1178e-05
14:21498575 A G 0.027498 1.0662e-04
14:21499054 A G 0.948905 -1.1893e-05
14:21499561 A G 0.272971 -3.3011e-05
14:21501095 C T 0.759379 -8.4512e-07
14:21502431 A G 0.027638 6.9496e-06
14:21502825 C T 0.281400 1.6256e-05
14:21503205 C T 0.025810 8.2734e-06
14:21503551 T C 0.811266 -2.4959e-05
14:21503959 G T 0.055564 -1.9786e-05
14:21505628 G A 0.618355 -5.1554e-05
14:21506898 T G 0.075418 1.9724e-05
14:21509929 C G 0.308265 2.6571e-05
14:21510975 T G 0.570801 -4.1282e-05
14:21511497 T C 1.762080 -5.7240e-05
14:21513536 C A 1.585167 -1.9342e-05
14:21515246 C T 1.801938 2.3519e-06
14:21515620 G A 0.248560 -1.8525e-05
14:21517491 T C 0.053143 -3.4897e-05
14:21518536 A G 1.367938 1.8138e-05
14:21519599 T C 1.540239 -2.8546e-05
14:21522118 A G 0.039105 -9.9923e-06
14:21524270 G A 1.638663 -3.2616e-05
14:21525883 C T 0.354832 -3.6283e-05
14:21526079 T C 1.209211 -1.4525e-05
14:21528248 T C 1.085746 -1.5930e-05
14:21529197 T C 1.756676 -1.9727e-04
14:21529286 A G 0.314134 -1.6757e-05
14:21534790 T G 0.901430 -6.6808e-05
14:21534908 C T 1.651315 -2.3260e-04
14:21537297 T C 0.060712 9.7979e-06
14:21540062 T C 1.060105 -1.2403e-06
14:21542037 T C 1.576848 -4.7005e-05
14:21542766 G A 0.337834 1.1364e-05
14:21546354 T C 0.080842 -8.7191e-05
14:21549335 A G 0.096646 -3.6024e-05
14:21549633 C T 0.065259 1.6260e-05
14:21549893 C G 1.725393 -7.9990e-05
14:21551069 C T 1.807108 -4.8240e-04
14:21551328 C A 0.422321 -7.8059e-06
14:21553057 C T 0.097418 -4.6137e-05
14:21559311 A G 0.095620 -5.4728e-05
14:21565189 C T 0.347471 1.2911e-06
14:21566003 C T 1.977218 -5.2834e-05
14:21567333 A C 1.404813 -1.9722e-04
14:21567587 A G 0.035830 2.2997e-05
14:21570273 C T 1.397832 -8.8678e-05
14:21572577 A G 0.055162 -1.1385e-05
14:21573156 C T 0.036843 -2.9668e-05
14:21577177 A G 0.174570 -4.1408e-05
14:21577526 C T 0.048618 -1.0246e-04
14:21578007 A G 0.281799 1.3334e-05
14:21580214 C A 0.064947 -8.8728e-05
14:21586101 A G 1.308914 -4.2307e-05
14:21586876 G A 1.664347 -2.4716e-05
14:21587921 A C 1.582694 -8.4251e-05
14:21589630 T C 0.040092 1.4796e-06
14:21590728 G A 1.295016 -2.6486e-06
14:21590855 C T 0.055846 6.5196e-06
14:21591040 G A 0.998510 1.6883e-06
14:21592012 C G 0.539658 2.9544e-05
14:21603557 T G 0.513433 -3.8535e-05
14:21606863 G A 1.278242 -2.6677e-05
14:21607930 T C 1.143985 -4.4499e-06
14:21608584 T G 0.568906 -6.2929e-07
14:21613780 T C 0.105610 4.2810e-05
14:21617644 G A 0.294396 4.5947e-05
14:21618598 C T 0.030630 9.2238e-05
14:21618630 T G 1.019147 5.0030e-05
14:21620670 A G 0.024759 -5.1113e-05
14:21621123 C T 0.178951 -1.4260e-04
14:21623290 C T 1.559733 5.5815e-05
14:21623836 A G 1.557299 3.2007e-05
14:21624767 C T 0.108379 2.7051e-05
14:21626024 G A 0.511089 -4.0469e-05
14:21628521 T C 1.018124 9.1045e-05
14:21629226 T G 0.124705 -2.4846e-04
14:21630147 A G 0.136633 -2.4848e-05
14:21630210 A G 1.720680 5.7330e-05
14:21631426 T C 0.166789 -2.7780e-06
14:21632431 C A 0.977043 1.0163e-05
14:21635714 G A 0.108700 -3.7905e-05
14:21643457 C G 0.717110 5.4043e-05
14:21652934 A G 0.811204 4.1993e-05
14:21653941 A G 0.713536 9.8321e-05
14:21664710 G T 1.051695 3.8867e-05
14:21670994 A G 0.374634 2.6348e-05
14:21676072 A G 0.372505 5.4382e-06
14:21676563 A G 0.169347 2.3300e-05
14:21679756 A G 0.090690 2.5094e-05
14:21681419 T C 0.367140 2.8055e-05
14:21683674 T C 0.035716 -3.2378e-05
14:21691538 T C 0.250118 -3.4231e-05
14:21704041 T C 0.045275 4.1256e-05
14:21718739 T C 0.679716 -2.6639e-05
14:21718918 T C 0.251497 -3.0021e-05
14:21721873 C T 0.104127 3.9254e-05
14:21724766 A G 0.060316 7.4000e-05
14:21725654 A G 0.784355 8.1049e-06
14:21733457 G A 0.414986 -3.0439e-06
14:21737403 A C 0.038702 -2.0052e-05
14:21751084 T C 0.595583 -2.7019e-05
14:21751120 G A 0.442526 1.6461e-05
14:21751147 A G 1.857992 -5.4404e-05
14:21751257 A G 0.044012 4.3066e-05
14:21755727 A G 0.067788 2.0257e-05
14:21757072 G A 0.606576 -2.1197e-05
14:21770681 G A 0.357052 9.0328e-06
14:21770730 G A 0.999403 -4.7551e-05
14:21770914 A G 0.521031 5.4639e-06
14:21776161 T C 0.091086 -1.8525e-06
14:21777901 G A 1.027057 -4.0870e-05
14:21785790 A G 0.836550 1.7586e-05
14:21787832 T G 0.020679 1.5406e-05
14:21790040 T G 0.479339 1.5772e-05
14:21791948 A G 0.483065 -8.4134e-05
14:21792811 A G 0.476548 -9.1524e-06
14:21796784 C G 0.694727 -1.8643e-05
14:21807799 C T 0.267190 3.1806e-05
14:21808888 C T 0.076704 -1.1368e-05
14:21813137 C T 0.033327 -1.1450e-06
14:21813285 T C 0.053776 1.1376e-04
14:21813510 G A 0.030224 -1.8356e-05
14:21815643 T G 0.088151 2.1529e-05
14:21816692 A G 0.058972 7.1474e-05
14:21820669 C A 0.071111 -7.1339e-05
14:21821821 C A 0.821253 5.1347e-05
14:21832942 C G 0.174914 -1.1590e-04
14:21839434 A G 0.042760 3.5079e-05
14:21866026 C T 0.052854 -5.9617e-06
14:21870897 T G 0.043029 -3.5614e-06
14:21871653 T C 1.871403 -2.5980e-05
14:21890683 G C 0.308876 -8.6858e-06
14:21894959 C T 0.056126 2.1049e-05
14:21897616 T C 0.053646 -6.8597e-06
14:21899631 T C 0.523744 -1.9417e-05
14:21918010 A G 1.823587 -4.2449e-05
14:21923368 G A 0.499044 -2.6726e-05
14:21927638 C T 0.273094 -5.0977e-05
14:21940854 A G 1.820309 -4.6708e-05
14:21945415 G A 0.820124 -8.1919e-06
14:21946664 C T 0.149110 -1.4177e-05
14:21949827 A C 1.877155 -7.1797e-05
14:21963867 T C 0.289138 -1.1893e-04
14:21967916 G A 0.954650 1.9115e-05
14:21978293 G A 0.521706 3.3906e-05
14:21981567 A G 1.456152 7.4213e-05
14:21981923 G T 0.843477 1.9203e-05
14:21982353 G A 0.278122 -1.2930e-04
14:21986761 A G 0.053925 -2.3670e-05
14:21987000 C T 0.299025 1.1083e-04
14:21987129 A G 0.109492 1.2318e-04
14:21988472 C T 0.574174 -2.9270e-05
14:21989829 C T 0.514770 5.6482e-05
14:21989841 G A 0.269258 -1.8693e-05
14:21993498 A G 1.738568 -6.8079e-06
14:21993638 C G 0.228819 -3.5193e-05
14:21998108 G A 0.782849 2.9403e-05
14:22001462 C T 0.915802 3.2410e-05
14:22002626 C T 0.306130 2.0557e-05
14:22002745 A G 0.242967 -1.8187e-05
14:22011985 T G 0.074373 -1.5574e-04
14:22013972 C T 0.878979 -5.3422e-06
14:22018910 G A 0.416417 -7.5527e-06
14:22029450 T C 0.049981 8.9970e-05
14:22029720 C G 0.165783 4.9600e-06
14:22029812 C T 0.249605 -9.6433e-06
14:22032212 G A 0.134958 -7.6198e-05
14:22032592 A G 0.179613 -4.1370e-05
14:22038125 T C 0.201081 -2.5103e-05
14:22038562 C T 0.111014 -6.4572e-05
14:22038644 C T 0.025878 -3.8216e-05
14:22038659 C T 1.289778 -1.0249e-04
14:22038731 G C 0.058015 8.5692e-05
14:22039137 C G 0.199961 -1.0085e-05
14:22040104 A C 0.303978 -1.0176e-05
14:22045716 G A 0.245181 8.6532e-05
14:22048083 A G 0.978951 5.2557e-06
14:22049078 C T 0.052419 2.1343e-05
14:22050811 A G 0.024473 6.1728e-05
14:22051597 G A 0.044418 1.1440e-04
14:22053863 A G 1.363034 -2.0772e-05
14:22054353 T C 0.221464 -2.2241e-04
14:22060647 T C 0.135617 7.0799e-05
14:22062942 G A 0.491852 -7.0808e-05
14:22065423 A C 1.379607 -3.2807e-05
14:22068034 C A 0.212613 3.6505e-05
14:22070707 A G 0.142086 7.4366e-05
14:22076447 G A 0.247235 -3.7908e-05
14:22079051 C T 0.029481 -3.3226e-05
14:22079209 G A 0.320787 -2.8129e-04
14:22080730 A C 0.471848 -1.1260e-03
14:22081187 A G 0.122034 -9.2038e-06
14:22081649 T C 0.170714 6.4943e-05
14:22086766 A G 0.220753 -9.8404e-06
14:22089587 T C 0.121190 2.9767e-05
14:22090594 G C 0.842763 1.4135e-06
14:22092143 C G 0.326438 -1.1255e-05
14:22094954 A G 0.955926 2.9881e-05
14:22097398 T C 0.144371 5.4985e-06
14:22102439 G C 0.483448 3.4567e-05
14:22102592 C T 0.643386 5.0791e-05
14:22102745 A C 0.338892 4.4481e-05
14:22102800 A G 0.160778 3.7792e-05
14:22102842 C T 0.023330 3.2563e-05
14:22103466 T G 0.477749 3.3464e-05
14:22103779 C T 0.639261 4.8723e-05
14:22112006 T C 0.027183 -4.1010e-05
14:22112768 A G 0.669904 3.4479e-06
14:22114604 G C 1.214703 1.0447e-04
14:22118050 A G 0.021571 -2.7890e-05
14:22119106 G A 0.211610 1.3840e-04
14:22121921 G A 0.258407 7.5311e-05
14:22122740 G A 0.032685 -1.6077e-04
14:22125064 T C 0.032863 -5.2298e-05
14:22126253 T C 1.894052 -7.7149e-05
14:22132738 C T 0.031867 -6.6531e-05
14:22133997 G A 1.637949 8.9015e-06
14:22134018 T C 0.420932 -1.2006e-04
14:22140027 C T 0.258644 7.3272e-05
14:22146832 G A 1.379250 -4.9090e-05
14:22151389 T G 0.219487 -4.6516e-07
14:22155007 A C 0.064279 5.0974e-05
14:22163590 T C 0.476321 4.9576e-05
14:22175587 A G 0.068235 6.6990e-05
14:22178927 A G 0.047755 2.2899e-05
14:22186982 T C 0.536377 1.1298e-04
14:22187285 A G 0.023584 2.4450e-06
14:22195531 A G 0.581879 2.3807e-05
14:22197354 T C 0.040871 2.2892e-04
14:22209382 G A 0.210195 9.0552e-05
14:22214035 A G 0.023895 -1.5912e-05
14:22216675 A C 1.148013 5.9394e-05
14:22229002 T C 0.151960 -4.4031e-05
14:22235578 A G 0.040627 -2.7890e-04
14:22237127 T C 1.842678 3.5668e-07
14:22239246 A G 0.646450 1.4088e-05
14:22240529 A G 0.149691 -4.0139e-05
14:22240799 T C 0.029553 -1.9573e-05
14:22242426 T C 0.086873 1.2910e-04
14:22251678 A G 0.051017 -1.8517e-04
14:22252630 T C 0.022363 -3.8763e-05
14:22265500 A G 0.588130 8.1178e-06
14:22275490 T G 0.472802 2.8243e-06
14:22277761 A C 0.170298 -2.3956e-04
14:22309295 C T 0.928496 3.8224e-05
14:22315212 G A 0.264552 4.4906e-05
14:22320311 G A 0.147987 6.7460e-05
14:22321124 C T 0.811639 3.9259e-05
14:22331151 G T 1.123163 -1.2366e-05
14:22337393 A G 1.209468 1.4811e-05
14:22340873 A G 0.500940 -1.0382e-05
14:22356225 T G 0.749753 1.9090e-05
14:22356491 T G 0.107477 1.0374e-05
14:22356551 C T 0.861984 3.2457e-05
14:22361437 C T 0.077544 -6.3940e-06
14:22362366 T C 1.888174 1.0198e-05
14:22368558 A C 1.411075 1.9123e-05
14:22370219 A G 0.641672 -1.8509e-05
14:22374005 G C 0.051867 -9.2511e-05
14:22377905 G A 0.752492 -1.9496e-05
14:22378835 C T 0.132397 -4.2974e-06
14:22378943 A G 0.076697 1.2763e-05
14:22380003 C T 0.500252 -2.5357e-05
14:22386056 G A 0.022253 6.0367e-05
14:22386449 T C 0.113546 4.9792e-06
14:22387155 T C 0.085532 -1.6795e-06
14:22391433 T C 0.439601 5.0262e-05
14:22391539 A G 0.580305 -5.9181e-06
14:22392703 C G 0.780831 -5.5279e-06
14:22393086 T C 0.031717 1.0958e-05
14:22393596 A G 0.242584 -2.1084e-05
14:22394783 C T 1.221000 2.3868e-05
14:22408683 G A 0.036086 -8.3775e-05
14:22409571 G A 1.034866 6.6832e-06
14:22410620 C T 0.949451 2.3509e-06
14:22414514 A G 0.377403 1.0700e-06
14:22416910 T C 0.274675 -2.0747e-05
14:22417972 C A 0.297363 2.6585e-05
14:22428115 T C 0.047326 -1.3938e-04
14:22428630 C T 0.896905 6.6004e-05
14:22446573 G C 0.132742 -1.1744e-06
14:22448937 C T 0.406884 6.4876e-05
14:22451047 T C 0.605310 5.5801e-06
14:22459986 C T 0.068135 -3.5940e-05
14:22460287 A G 0.023830 7.9316e-06
14:22461595 C A 0.160561 5.2233e-05
14:22464608 A G 0.080005 -3.2545e-05
14:22470428 A C 0.046070 4.4095e-05
14:22471250 G C 0.503374 -6.7236e-05
14:22471333 T C 0.325938 3.8342e-05
14:22473194 T G 0.246336 6.2589e-05
14:22476390 A C 0.022626 4.6225e-05
14:22479773 A C 0.022198 7.3157e-06
14:22480774 T C 0.062494 2.6080e-06
14:22481528 G A 1.410263 4.6477e-05
14:22482497 T C 0.026768 9.2227e-05
14:22482509 T G 0.035408 3.7161e-05
14:22487791 T C 0.060059 -4.2123e-06
14:22488509 G A 1.268547 3.3101e-05
14:22488581 C T 0.124838 8.9706e-06
14:22490722 G A 0.997816 5.2129e-05
14:22491441 T C 0.851893 3.8551e-05
14:22493240 A C 0.128701 -1.3035e-05
14:22494738 G A 1.545851 -2.1103e-05
14:22496029 A C 1.298684 -5.1293e-06
14:22496414 A G 0.056557 1.0258e-05
14:22497057 T C 0.150136 -5.6695e-06
14:22497297 A G 0.060128 -2.8447e-05
14:22499160 G T 0.223814 2.3520e-05
14:22503443 T G 0.077158 -1.4257e-05
14:22503960 C A 0.046356 2.3162e-05
14:22506691 G A 1.898820 -9.8637e-06
14:22508676 C T 0.590078 4.8729e-06
14:22510774 A C 0.052448 -2.8992e-05
14:22511258 C T 0.161145 -1.1633e-05
14:22513116 G A 0.480592 3.2414e-05
14:22517472 T C 0.838930 -2.3553e-05
14:22518515 C T 0.059005 6.9573e-07
14:22521051 A G 0.946072 -5.7779e-05
14:22532429 A G 0.256979 -1.8004e-05
14:22535262 A G 1.381859 -1.7910e-04
14:22549610 T C 1.154365 -9.7980e-05
14:22553002 C G 0.883107 -7.4004e-05
14:22553141 G A 0.101355 1.9537e-06
14:22555013 C T 0.227602 4.2987e-05
14:22555048 C T 0.042253 2.2054e-05
14:22562099 A G 0.055577 -1.1037e-05
14:22563362 A G 0.052987 7.4898e-05
14:22564821 T C 0.056135 4.3777e-05
14:22567812 A G 0.643091 8.5553e-05
14:22569644 C T 0.073150 2.5182e-06
14:22570227 A G 0.037128 -3.8631e-05
14:22573636 C T 0.025427 -8.3939e-05
14:22574374 A G 1.784164 -1.3838e-05
14:22579751 C T 0.023509 -4.0053e-05
14:22581278 G A 0.458041 -4.6625e-05
14:22586115 C T 0.027852 -2.7775e-05
14:22588743 C T 0.217894 3.0065e-05
14:22589018 T C 0.124247 -4.2022e-05
14:22590662 G A 0.921505 -3.7973e-05
14:22590877 C T 0.576559 2.5154e-04
14:22590996 G A 1.616910 2.4053e-05
14:22591988 A C 0.590084 6.2279e-04
14:22592686 G A 0.123653 -1.9752e-05
14:22595674 T C 1.377737 3.7573e-05
14:22600490 T C 0.444327 -3.8156e-05
14:22600863 A G 1.382859 2.5899e-05
14:22606699 C T 0.064691 5.9589e-05
14:22606940 T C 0.021153 -1.4724e-05
14:22607417 T C 1.826037 -1.2500e-05
14:22608919 T C 0.801938 -2.9437e-05
14:22609387 G T 1.246638 -9.5741e-05
14:22610878 C T 0.455941 3.3777e-04
14:22611657 C G 0.383921 -3.1496e-05
14:22611797 A G 1.135423 -1.2266e-04
14:22613461 G A 0.877275 -2.9529e-04
14:22613574 C A 0.155536 -6.8532e-06
14:22615038 C T 0.100430 -4.6156e-05
14:22616554 A C 0.191275 -3.2941e-05
14:22621069 A G 0.091332 4.9670e-05
14:22623255 A G 0.483672 2.0603e-05
14:22636774 T A 0.051302 -1.3232e-05
14:22651378 A G 0.062938 -1.4377e-05
14:22658034 A G 1.857664 1.6361e-06
14:22658179 T C 1.175355 -9.2836e-06
14:22658330 T G 0.052429 1.5081e-05
14:22662189 T C 0.539571 -4.0389e-06
14:22662219 A G 0.110148 -1.2099e-05
14:22669893 G A 0.545767 -3.2360e-06
14:22670374 A G 0.101089 5.3808e-05
14:22676095 C T 0.052283 -1.8662e-05
14:22687061 C T 0.169081 -1.7296e-05
14:22687944 T C 0.051452 -2.2404e-06
14:22690191 A G 0.159730 -1.3788e-05
14:22691688 A G 0.028809 1.7017e-05
14:22699182 A G 0.061815 -7.1946e-06
14:22710739 A G 0.523637 -1.1683e-05
14:22712835 C T 1.022467 4.7233e-06
14:22714081 G A 0.459796 -2.7869e-05
14:22714232 C G 0.306805 4.3120e-05
14:22719549 T C 0.147766 -2.1839e-05
14:22730581 A T 1.213460 9.6381e-05
14:22730641 A G 0.144170 1.6204e-05
14:22731529 G A 0.237089 -5.0021e-06
14:22735897 T G 0.342378 3.0278e-05
14:22736832 A G 0.347747 3.9053e-05
14:22736989 T C 1.115016 2.7532e-05
14:22738051 T C 1.430007 -6.1654e-05
14:22738460 T C 0.023110 2.4899e-05
14:22738531 C T 0.252565 -3.5943e-07
14:22738686 T C 0.029423 1.7955e-05
14:22740245 G A 0.477515 5.0655e-05
14:22747012 G A 0.476756 3.6478e-05
14:22749189 C T 0.218783 7.8349e-05
14:22750070 G A 0.075188 7.6026e-05
14:22754046 A G 0.042471 7.9859e-05
14:22756111 A G 0.114286 -4.2817e-05
14:22756270 C T 0.736062 -2.1285e-05
14:22758396 C T 1.067745 -2.7942e-05
14:22762730 C T 0.534020 -7.2855e-05
14:22762764 G A 0.098139 1.1879e-04
14:22766123 G C 1.012694 1.1122e-05
14:22768725 C T 0.275613 -7.1567e-06
14:22772663 C T 0.666707 7.2119e-05
14:22772923 C T 0.053513 -2.3586e-05
14:22774695 A G 0.426300 1.2835e-05
14:22775479 C T 0.489531 -4.8242e-06
14:22775868 A G 0.157250 -3.8863e-05
14:22778858 T C 0.061030 -8.2823e-06
14:22780662 T G 0.108502 -1.1885e-05
14:22780955 G T 0.274029 7.8814e-06
14:22787541 T C 0.667823 2.5574e-06
14:22787907 C G 0.059115 -3.5401e-05
14:22789472 A G 0.945030 5.2830e-05
14:22791074 T C 0.096042 2.3186e-05
14:22792246 G T 0.051435 1.4967e-05
14:22796384 A G 0.092757 -1.1264e-05
14:22807194 T C 0.040387 3.7576e-05
14:22809255 G A 1.927295 -2.8470e-05
14:22815122 A G 0.040890 -8.2659e-06
14:22832695 T C 0.439111 -2.8655e-05
14:22847159 T C 0.033801 -7.9371e-05
14:22851152 T C 0.157870 -2.8893e-05
14:22853638 T C 0.134173 -9.9251e-07
14:22854416 G A 0.216472 3.0161e-05
14:22869395 A G 0.119359 -1.3211e-05
14:22871740 C T 0.063636 -1.2711e-04
14:22875502 A G 0.077931 1.8533e-05
14:22877780 A C 1.413483 3.5782e-06
14:22882668 G T 0.225330 2.4814e-05
14:22884200 C T 0.056096 -5.0948e-05
14:22890312 C T 1.654454 1.4381e-05
14:22891792 T G 0.080378 3.1359e-05
14:22891883 C G 0.992291 1.7193e-05
14:22897569 A G 0.437686 -2.0132e-05
14:22899316 T C 1.324195 -5.2451e-06
14:22904492 G A 0.994950 1.5269e-05
14:22904588 A C 1.098132 -1.5562e-05
14:22911231 T C 0.637167 1.6644e-05
14:22922878 G A 0.156747 -3.4124e-05
14:22924194 A G 0.562427 1.2379e-05
14:22927011 A G 0.068161 2.9963e-05
14:22927818 A C 0.044519 8.6449e-05
14:22930429 A G 0.034869 -3.6854e-05
14:22934914 A G 0.043480 2.9597e-05
14:22938561 T A 0.515597 -2.8588e-05
14:22939467 C A 0.775907 -2.8700e-05
14:22940842 T C 0.358600 -9.3333e-06
14:22942619 A G 0.208342 -1.4896e-05
14:22942890 T G 1.330603 -2.6191e-05
14:22946959 C G 0.228121 1.8305e-05
14:22949670 T C 0.214956 1.1333e-05
14:22950248 T G 0.245152 9.6072e-06
14:22951651 G C 0.176715 7.3744e-06
14:22952088 A G 1.693783 3.1506e-05
14:22952616 G T 0.040312 -1.0038e-04
14:22953607 T C 1.881851 2.3708e-05
14:22954777 T G 0.500553 7.1407e-06
14:22955238 C T 0.045080 -1.5367e-04
14:22957171 A G 0.535565 -1.5098e-05
14:22957488 T G 0.789597 1.7788e-06
14:22957900 T C 0.578185 2.6958e-05
14:22959603 G C 0.101874 4.8332e-06
14:22959754 T C 0.022282 1.3551e-05
14:22961010 C T 0.560707 3.6585e-05
14:22964880 C A 0.660822 -1.2798e-05
14:22969453 A G 0.083666 4.1568e-05
14:22971386 G T 0.162664 -2.2430e-05
14:22972608 G A 0.162281 -1.8320e-07
14:22973042 C G 1.372184 4.1306e-05
14:22973309 C T 0.200013 -1.4290e-05
14:22974068 C T 0.037988 -1.1570e-04
14:22975728 A G 1.374115 3.4113e-05
14:22978516 A G 0.739330 -4.1959e-06
14:22978760 T C 1.005498 2.0330e-05
14:22979348 G A 1.438092 -2.4450e-05
14:22980408 A G 1.147419 3.5789e-05
14:22981162 A G 0.078200 -5.1454e-05
14:22984559 T C 0.040945 8.8311e-05
14:22989153 C A 0.098924 6.1263e-05
14:22990099 A G 0.029692 3.0459e-04
14:22990354 A C 0.024781 7.9986e-06
14:22991715 G T 0.139253 -1.1759e-05
14:22997833 T G 0.787432 -3.8195e-05
14:22999523 T C 0.141976 5.8133e-06
14:23002684 G T 0.301660 -1.1906e-05
14:23006365 G A 0.039481 -1.3632e-04
14:23008569 T G 0.163635 -1.6703e-05
14:23015874 T C 0.342355 -4.2561e-06
14:23016696 C A 0.176598 -1.1602e-05
14:23017901 T C 0.639251 1.1827e-05
14:23019003 G C 0.025930 -8.1172e-05
14:23019657 G C 0.641747 1.2530e-04
14:23019822 C A 0.320086 5.3866e-05
14:23020706 A C 0.196508 -5.3608e-05
14:23020919 T C 1.310417 5.6543e-05
14:23021039 A G 0.980743 -3.9582e-06
14:23021720 A G 0.251208 -2.5691e-05
14:23021852 G A 1.488310 -1.9062e-05
14:23022443 C T 1.323780 5.8483e-06
14:23022887 A G 0.118197 5.5344e-05
14:23024977 G C 0.190886 -3.4716e-05
14:23028364 T C 0.796693 1.7329e-06
14:23030065 C T 0.186851 -6.6360e-05
14:23032881 G A 0.040465 4.3850e-05
14:23034339 G A 0.052552 1.9294e-04
14:23041416 C A 0.103494 7.7936e-05
14:23044002 T G 1.404041 1.3584e-05
14:23047799 C T 0.336253 4.9483e-05
14:23050179 C A 0.054473 5.7938e-05
14:23052885 A G 0.085766 3.4196e-05
14:23056123 A C 0.255726 -7.5686e-05
14:23057791 C G 0.024619 -6.0586e-05
14:23058084 G A 1.553258 -1.7140e-05
14:23058214 A C 0.032704 6.3508e-05
14:23060602 T G 0.255343 7.0612e-05
14:23063614 A G 1.300329 8.7450e-06
14:23064131 G A 0.248141 8.5000e-06
14:23067931 T C 1.421351 1.4179e-04
14:23068435 T C 0.033155 4.9382e-05
14:23071077 T G 1.194313 7.3206e-05
14:23072054 G T 0.171210 3.1283e-04
14:23075116 T C 1.069219 4.7678e-06
14:23077543 G C 0.132988 -1.5848e-05
14:23078340 G A 0.253568 7.9092e-05
14:23078849 A G 0.022571 -7.5598e-05
14:23078904 G A 0.086710 3.3152e-04
14:23082418 A C 1.207735 -1.4812e-05
14:23093668 A G 0.604869 9.6746e-05
14:23094845 A C 0.192632 -3.8193e-05
14:23098917 A G 0.033967 -4.8298e-05
14:23100774 A G 0.041497 -7.1705e-07
14:23100959 T G 0.035291 -2.8289e-05
14:23102626 A G 0.358954 -4.6228e-05
14:23102882 A C 0.448550 6.2928e-07
14:23102969 A G 0.939136 8.9399e-06
14:23103223 G A 0.085860 -2.6799e-05
14:23103544 G A 0.051017 2.4185e-05
14:23114911 C A 0.440004 4.6311e-05
14:23115160 G C 0.565624 -2.3478e-05
14:23124321 C T 0.228988 2.2702e-05
14:23132529 C A 0.584599 -1.1108e-05
14:23133511 A T 0.051685 2.8106e-05
14:23138174 G T 0.148208 4.5828e-05
14:23168309 G A 0.222048 2.8433e-05
14:23172419 A G 0.499888 4.4867e-06
14:23175786 A G 0.064198 -5.6716e-05
14:23177202 C A 0.098716 1.9398e-05
14:23178453 A G 0.086577 6.7482e-08
14:23188584 T G 0.045788 2.9219e-05
14:23195747 T C 0.953969 -1.8766e-05
14:23207964 T C 0.923666 -1.6041e-05
14:23209439 A C 0.316156 3.9277e-05
14:23211670 A C 0.085662 1.7617e-05
14:23213309 T C 0.065999 -6.4824e-05
14:23222163 G T 0.063523 -1.0009e-06
14:23222422 G A 0.209150 -6.4494e-05
14:23228159 A G 0.062299 4.4301e-05
14:23236120 C T 0.039183 -7.9840e-06
14:23236142 A G 0.040721 -1.2777e-05
14:23236524 T C 1.707967 1.4283e-06
14:23237212 A G 0.040786 -1.7575e-06
14:23239880 A G 1.708450 2.4990e-06
14:23245252 G A 0.211409 1.2628e-05
14:23245301 C T 1.302933 -1.2810e-05
14:23245674 A C 0.096678 -9.8591e-07
14:23246831 C T 0.093692 3.7637e-05
14:23246975 G T 1.367555 3.5416e-05
14:23247486 C T 0.446878 9.9364e-06
14:23247687 C T 1.190759 -2.9700e-06
14:23248112 G A 0.267307 -1.5665e-05
14:23249292 G A 0.484828 1.8334e-05
14:23249539 G A 0.736955 1.3382e-05
14:23251130 G T 0.098700 -3.4110e-05
14:23255740 A C 1.256888 -4.8461e-05
14:23256260 G C 1.859822 3.0019e-06
14:23258060 G A 1.542959 -1.3465e-05
14:23258189 G T 0.229624 2.4629e-05
14:23259258 T C 0.022441 -1.0702e-04
14:23259791 G A 0.071465 4.5378e-05
14:23262461 A G 1.844600 2.8122e-05
14:23263665 A G 0.963888 -8.0936e-05
14:23266443 C T 0.292978 -2.1810e-05
14:23271260 G A 0.323387 1.2670e-04
14:23271690 G A 0.365420 -2.9620e-04
14:23273114 C T 1.284854 -6.8316e-06
14:23277893 T G 0.279148 1.2539e-04
14:23282336 A G 0.035976 1.7592e-04
14:23282449 T C 1.201850 -2.7422e-05
14:23282512 T C 0.025242 -1.1883e-05
14:23283842 A G 0.102228 -2.4739e-04
14:23284572 G A 1.152378 -9.3829e-06
14:23286229 G A 0.999854 3.3744e-05
14:23288409 G A 1.948435 -4.5460e-05
14:23288953 G A 0.459323 8.5916e-06
14:23289628 T C 0.168922 -4.6571e-05
14:23292248 A G 0.636015 7.9363e-06
14:23299135 T G 1.066129 6.2026e-05
14:23300095 G T 1.684033 2.0701e-04
14:23300771 G A 0.394375 3.7551e-05
14:23303228 C G 0.081102 9.6016e-05
14:23304094 A G 0.470163 -6.1711e-07
14:23304829 C T 0.031740 2.1179e-05
14:23306048 T C 1.677982 2.2768e-04
14:23307271 A C 0.213583 2.9812e-04
14:23308986 G A 1.712303 5.2394e-04
14:23310075 C T 0.028624 1.0435e-04
14:23310239 G C 0.235655 2.4830e-04
14:23311946 A G 0.026115 -4.7176e-05
14:23312208 G A 0.389711 2.6585e-06
14:23312594 A G 0.431175 -5.6720e-06
14:23312863 G C 0.629718 1.2313e-07
14:23313633 A G 0.051237 7.6330e-04
14:23317196 G C 0.188951 -9.7424e-06
14:23317223 C T 1.029030 -3.9934e-05
14:23317469 C A 0.448141 -6.8911e-05
14:23319442 T C 0.617008 6.1322e-06
14:23321112 A G 0.365920 -4.8640e-06
14:23329402 A G 0.050803 1.0362e-05
14:23335744 G A 0.100518 1.6622e-05
14:23340024 A G 0.733108 -1.9317e-05
14:23351544 A G 0.179013 3.3138e-05
14:23355067 T G 1.349262 -1.9935e-05
14:23356520 A G 0.022964 5.2147e-05
14:23363332 A G 1.419721 -2.4257e-06
14:23365756 A C 0.077090 -2.9605e-05
14:23369294 G C 0.528016 4.1899e-05
14:23375564 A G 0.084532 3.3792e-06
14:23389479 A C 0.035353 -4.6993e-05
14:23393052 T G 0.124468 1.8496e-05
14:23403193 C A 1.208040 -3.1000e-05
14:23409909 A C 1.142962 -1.4760e-06
14:23415178 G A 0.051754 8.1774e-04
14:23419036 T C 1.069754 8.4861e-06
14:23422186 A G 1.568594 -2.8731e-05
14:23425536 C A 0.035002 -1.2167e-04
14:23425817 A G 0.034876 5.7527e-05
14:23436369 A C 0.064873 -1.2757e-04
14:23444084 T C 0.165222 9.9857e-05
14:23451345 A G 0.047852 -1.4435e-04
14:23453797 A G 0.029147 2.8670e-05
14:23456004 G A 0.064896 -7.2752e-05
14:23459101 T G 0.171999 -8.7313e-05
14:23467664 A G 0.200974 1.0426e-04
14:23473706 T C 0.054925 -1.4613e-04
14:23476026 A C 0.775543 1.3272e-05
14:23476461 T C 0.492384 3.7018e-06
14:23476744 T G 0.361262 1.1193e-05
14:23479967 C T 0.473815 7.4924e-05
14:23484125 T C 0.028550 1.6694e-05
14:23491284 G C 0.554800 2.5275e-05
14:23494234 T C 0.142232 1.6887e-04
14:23494277 G A 0.554439 2.2598e-05
14:23504021 A G 0.151213 -3.6137e-05
14:23506077 A G 0.141823 2.9705e-05
14:23506110 T C 0.837531 3.1457e-05
14:23508976 T G 0.309898 1.3903e-05
14:23512041 A G 0.026537 4.4069e-05
14:23513893 A G 0.168059 1.4479e-04
14:23514849 C T 0.069160 -3.8243e-05
14:23515087 G A 0.810915 1.6254e-04
14:23518918 C T 0.473536 -1.6326e-05
14:23520641 G A 0.107214 7.0179e-05
14:23522033 A G 0.199955 1.0979e-05
14:23524466 C T 0.043769 2.1844e-05
14:23531507 A G 0.060903 -4.1377e-05
14:23531758 A G 0.185923 2.6564e-04
14:23532865 G A 0.675811 1.1653e-04
14:23536833 G C 0.064253 8.5711e-04
14:23549285 A G 0.113374 5.7165e-05
14:23549319 G A 0.819585 1.4495e-05
14:23549785 C T 0.819932 1.4947e-05
14:23555640 T C 0.322517 9.4492e-05
14:23557006 A C 0.060342 5.1566e-05
14:23557080 C T 0.046969 -3.9390e-05
14:23559902 T G 0.041805 4.8527e-05
14:23562558 C G 0.020367 -8.4491e-06
14:23564437 C T 0.035599 -1.8510e-05
14:23570055 C T 0.040027 -1.7036e-05
14:23571371 A G 0.071410 2.3431e-05
14:23579678 T C 1.490826 -2.9482e-05
14:23580645 G A 0.077979 5.9412e-04
14:23582569 T C 1.013379 -4.7810e-05
14:23584146 A G 0.082264 3.3468e-05
14:23586795 A G 0.035528 4.6586e-05
14:23587055 T C 0.068411 -2.6907e-05
14:23589057 A G 0.970126 -4.3185e-05
14:23589586 G T 0.605183 2.0815e-05
14:23590279 A G 0.194826 1.5813e-05
14:23592517 T C 0.123280 4.3963e-05
14:23594396 T C 0.509197 7.5198e-05
14:23594846 C G 0.227706 -2.0860e-05
14:23595721 G A 0.250238 -1.4814e-04
14:23598128 G T 0.271786 -1.6804e-04
14:23598976 A G 0.129022 -1.8713e-05
14:23605973 C T 0.687927 5.4863e-07
14:23607246 A C 0.766010 -3.0074e-05
14:23607730 C T 0.795969 -1.6339e-04
14:23609529 A G 0.079151 1.8089e-05
14:23609554 A G 0.041903 6.1291e-05
14:23612489 G C 1.548905 1.2590e-06
14:23618776 T C 0.044103 -6.3329e-05
14:23619902 A C 1.632506 2.5136e-05
14:23624391 T C 0.022464 -7.6469e-05
14:23631536 A C 0.328876 5.7540e-05
14:23632259 A G 0.035830 -1.1278e-05
14:23632506 G A 0.247752 9.9835e-05
14:23634896 C T 0.039144 -3.8776e-06
14:23635169 A G 0.540132 -4.5157e-05
14:23637092 T C 0.369639 1.6855e-05
14:23640794 G A 0.417556 4.6789e-06
14:23641898 A G 0.208170 2.0763e-05
14:23645718 A G 0.229796 1.7267e-05
14:23647729 G C 0.036047 5.5033e-05
14:23649792 G A 0.269011 6.3309e-05
14:23649893 C T 0.141164 -2.3441e-05
14:23649914 G T 0.168286 -5.1387e-06
14:23652004 A G 0.265600 4.3911e-05
14:23652708 A T 1.457177 -1.9332e-05
14:23653188 A C 1.402993 -1.3805e-05
14:23659840 G A 0.034762 4.2711e-05
14:23660909 A G 0.329288 4.0505e-05
14:23662581 A G 0.133790 -2.9960e-05
14:23664646 C T 1.070774 -2.6588e-05
14:23677385 T C 0.384385 -1.5652e-05
14:23682699 T C 0.022165 7.4387e-05
14:23683918 C A 1.305841 1.4607e-04
14:23695095 T C 0.126367 2.9451e-05
14:23695924 T C 0.033123 -4.4025e-05
14:23696667 G A 0.384920 -1.2492e-04
14:23705294 G A 0.059086 2.0945e-05
14:23706696 G A 0.066960 -7.2102e-06
14:23715765 A G 0.056999 -3.4571e-05
14:23719753 C A 0.786676 -6.0185e-04
14:23722771 C T 0.362375 -6.1427e-05
14:23725147 T G 1.002464 -5.2233e-05
14:23729188 C T 0.413428 -7.9290e-05
14:23731387 A C 0.226388 8.4151e-05
14:23739644 T C 0.042571 -2.9364e-05
14:23744932 T C 0.094919 3.5628e-05
14:23745533 T C 0.810147 3.2178e-05
14:23746269 G C 0.476996 -7.2101e-05
14:23749037 T C 0.390711 -2.4241e-05
14:23749882 C A 0.090949 -5.7430e-06
14:23766591 A G 0.645681 -3.1332e-05
14:23775066 A G 0.037868 2.3397e-05
14:23775111 A G 0.091313 5.5774e-05
14:23775503 T C 0.588250 -3.7463e-05
14:23777081 A G 0.029296 -1.0388e-05
14:23780222 G A 0.032363 1.9101e-05
14:23782769 G A 1.855230 -2.2890e-05
14:23789955 G A 0.327389 6.5499e-06
14:23792416 C A 0.254311 9.5334e-05
14:23794066 T G 0.063523 -6.7404e-05
14:23795976 G C 0.475626 -7.1850e-05
14:23806190 A G 0.968620 -2.7910e-05
14:23807081 C G 0.090053 2.6427e-05
14:23812891 C T 0.095535 -1.2354e-06
14:23812998 G A 0.035408 1.4316e-05
14:23815326 T C 0.031607 2.3455e-05
14:23819813 G C 0.072958 7.5018e-05
14:23822800 T C 0.040147 8.3721e-05
14:23823079 G T 1.047291 -2.7602e-04
14:23823265 T C 0.038660 3.5755e-05
14:23824536 T C 1.206255 1.5362e-05
14:23829490 T C 0.038774 2.4452e-04
14:23830042 C T 0.620753 2.3332e-06
14:23836832 T C 0.375884 -4.9842e-05
14:23840033 T C 0.508999 -1.7438e-05
14:23841393 T C 0.196069 5.4435e-05
14:23843143 G A 0.071319 2.3039e-05
14:23845354 T G 0.053422 -4.5723e-05
14:23853629 C T 0.525851 9.2878e-06
14:23855320 A G 0.239400 2.3611e-05
14:23856381 C A 0.276454 3.3782e-05
14:23856896 G A 0.970889 -1.8628e-05
14:23861811 G A 0.738779 1.1166e-05
14:23865885 A G 0.714864 3.1281e-05
14:23875741 C T 0.245801 1.9053e-05
14:23876267 T C 0.161268 2.8635e-05
14:23883739 G A 0.756627 1.0430e-04
14:23885717 A G 0.150817 4.4123e-05
14:23886264 T C 0.328863 9.1343e-05
14:23886409 C G 0.028543 -2.3553e-04
14:23892269 A G 0.064522 1.0475e-05
14:23893453 A G 0.156270 -2.6892e-05
14:23899793 A G 0.058904 -2.9346e-04
14:23901012 C T 0.032951 3.0855e-05
14:23903380 G A 0.958610 -1.8205e-05
14:23904988 T C 0.027258 1.1315e-04
14:23905600 G A 0.037953 -1.2025e-05
14:23906866 C G 1.449897 9.5742e-06
14:23907266 G A 0.024966 -1.2439e-05
14:23907608 G C 1.286126 8.9776e-06
14:23910018 T C 0.040569 -8.5700e-05
14:23912361 C T 0.220426 -2.7092e-05
14:23915953 C T 0.172450 1.3425e-05
14:23920281 G A 0.196167 8.5590e-05
14:23923165 C A 0.038592 4.6466e-05
14:23932186 C G 0.021325 3.0378e-05
14:23942741 C T 0.038745 3.2535e-05
14:23944505 A G 1.541869 -5.8441e-06
14:23944870 G A 0.054964 2.0311e-06
14:23945366 G A 1.661815 -2.2566e-05
14:23947374 A G 1.812837 -7.7544e-05
14:23948719 T C 0.081540 -1.4208e-05
14:23959031 G A 0.091981 -1.3369e-04
14:23964203 A G 1.652003 -3.7686e-05
14:23964351 C T 0.224421 -3.7546e-05
14:23973043 A G 1.869943 -3.1014e-05
14:23977010 G A 1.487272 -1.9018e-05
14:23978240 T G 0.196073 -2.0857e-05
14:23979640 G A 0.265577 -2.4644e-05
14:23985973 G A 0.481722 -2.4443e-05
14:23987990 G A 0.625619 1.2097e-05
14:23988726 A G 0.111092 1.5268e-05
14:23989097 A G 0.311754 -3.5477e-05
14:23989818 A G 0.051900 4.6174e-05
14:23990163 A G 0.086246 -5.9508e-06
14:23992742 G T 0.456541 -6.3327e-05
14:23994517 G A 0.441351 -8.5011e-05
14:23995928 T C 0.023700 -9.4098e-06
14:23996772 G A 0.352229 -4.8852e-05
14:24002887 T G 0.263120 -4.4950e-05
14:24008406 G A 0.384070 -5.2897e-05
14:24014942 T C 0.046596 -2.1137e-05
14:24015901 A C 0.511368 -2.4545e-04
14:24016366 G A 0.273805 -8.5482e-05
14:24016873 G A 0.057856 1.0350e-05
14:24019334 G A 0.050394 5.1123e-06
14:24022304 A G 0.051228 -9.4826e-06
14:24024056 A G 0.042062 8.9065e-05
14:24024120 T G 0.046745 2.6818e-05
14:24024618 T C 0.069066 -2.5244e-04
14:24026493 G A 0.178529 -5.7149e-05
14:24033027 A G 0.295120 3.8819e-05
14:24033070 T C 0.378357 6.7884e-05
14:24035016 T C 0.020539 3.7000e-05
14:24041624 C T 0.307665 -4.0395e-05
14:24042352 A G 0.077249 -4.6442e-05
14:24045714 A C 0.031036 2.9278e-04
14:24069798 A G 0.248469 -1.5514e-04
14:24071960 C G 0.850286 7.5481e-05
14:24073039 G A 1.927464 -6.5715e-05
14:24080089 A G 1.932677 -9.3966e-05
14:24087979 C T 0.085610 4.2836e-05
14:24099568 T C 1.592337 -3.0969e-05
14:24100933 G T 0.049582 1.8389e-05
14:24105857 A C 0.299460 5.8571e-05
14:24107922 C G 0.245074 1.7874e-04
14:24114754 G A 0.044266 -7.8327e-05
14:24115264 A G 0.092686 -9.4756e-05
14:24116404 C T 1.926889 9.8197e-05
14:24117528 T C 0.347542 2.4605e-06
14:24118085 T C 0.107201 -7.1661e-05
14:24118163 G A 0.334267 -1.2084e-05
14:24121632 G A 0.116740 8.4781e-06
14:24125646 T G 0.130051 -5.3734e-06
14:24127328 G T 0.130382 -1.3814e-05
14:24129227 T C 0.239890 -1.4582e-05
14:24132615 C T 0.055613 -1.9328e-05
14:24135035 C T 0.234924 1.5065e-05
14:24136587 A G 0.343147 2.5135e-06
14:24137086 A G 0.061166 -6.3264e-05
14:24138015 G A 1.089998 -2.0273e-06
14:24138370 G A 0.199065 6.9471e-05
14:24140597 G T 0.471845 4.7891e-06
14:24147513 A G 0.268498 -3.1715e-06
14:24152732 C T 0.865918 1.5154e-06
14:24153925 C T 0.031218 2.8504e-05
14:24154119 G C 0.081468 -8.3789e-05
14:24156026 G A 0.365884 -1.7883e-05
14:24159635 A G 0.244321 7.0677e-06
14:24162985 A G 0.505185 2.8876e-05
14:24168236 G A 0.544952 4.3590e-06
14:24188606 T C 0.202259 1.8073e-05
14:24195552 G A 0.776267 6.8099e-05
14:24198369 T C 1.103166 -4.2179e-05
14:24199292 T C 0.478742 -2.2700e-04
14:24200000 G T 0.207488 1.0896e-05
14:24203304 A G 0.085496 -3.4835e-05
14:24217271 T C 0.064545 7.8727e-06
14:24217467 C T 0.222003 2.4792e-05
14:24220996 G A 0.021094 1.3577e-05
14:24222978 G A 0.323345 3.5435e-05
14:24223453 C T 0.333767 -4.2527e-06
14:24231601 G C 0.126153 4.9137e-05
14:24232688 G A 1.737029 -1.5202e-05
14:24233479 G T 0.031711 -2.1431e-05
14:24235420 T C 0.440893 3.9542e-06
14:24238345 G A 0.099573 2.5016e-05
14:24241502 C G 0.024236 3.4154e-05
14:24241644 C G 0.852679 -1.9013e-05
14:24243637 G A 0.489154 1.3935e-05
14:24243861 T C 0.024333 2.5960e-06
14:24244134 C A 0.867297 3.8299e-05
14:24244382 T C 0.091774 -3.7979e-05
14:24245000 A G 0.024570 6.1041e-05
14:24250588 T C 0.104159 -4.7803e-05
14:24255246 C T 1.172388 -6.5909e-05
14:24257846 T C 1.459413 7.5026e-07
14:24258440 T C 0.039024 -7.4308e-05
14:24269211 T G 0.199516 -1.5260e-05
14:24270092 C T 0.071812 8.8258e-07
14:24272733 T C 0.043837 -1.4510e-05
14:24287053 G T 0.430289 1.2970e-05
14:24293542 G A 0.109414 -2.3496e-04
14:24294206 A G 0.048070 -1.3774e-05
14:24301512 C A 0.405239 -1.0599e-05
14:24301918 C T 0.169522 -4.5917e-05
14:24302673 T C 0.453217 9.6016e-06
14:24302924 T C 0.021208 2.1651e-05
14:24305510 G A 0.095055 1.2905e-05
14:24308236 A C 0.083880 7.0422e-06
14:24308557 A G 0.420666 2.8048e-06
14:24309093 T G 0.624937 1.6464e-05
14:24309865 A G 0.408822 5.5932e-05
14:24324170 T C 0.267989 -1.3919e-05
14:24331342 G T 0.261663 -4.0800e-06
14:24331939 A G 0.047070 3.4039e-06
14:24334768 G C 0.157390 -2.1694e-05
14:24345235 G A 0.094351 -1.0680e-05
14:24364416 A G 0.077483 -1.2966e-05
14:24365806 C T 1.429403 -9.1370e-06
14:24380071 G C 0.464542 -2.8398e-05
14:24381515 C T 0.171519 1.5383e-05
14:24386511 A G 1.547941 3.1175e-05
14:24391314 A G 0.036466 5.5742e-05
14:24391837 A G 0.179075 4.0365e-05
14:24391998 G A 0.032075 -1.1538e-04
14:24406511 G A 0.064340 -1.6732e-06
14:24410030 T G 0.098268 1.4858e-04
14:24420372 A G 0.098564 1.8237e-04
14:24428141 G A 1.968059 4.6397e-05
14:24435564 T C 0.035765 -4.3372e-05
14:24447448 G A 0.150064 2.2689e-05
14:24488924 A C 0.135250 -3.5619e-05
14:24501848 G A 0.411789 4.9942e-04
14:24505764 A T 0.045275 8.4699e-05
14:24507436 A G 0.059611 1.1268e-05
14:24507823 G A 0.137886 2.7426e-04
14:24508272 C T 0.203431 1.4607e-04
14:24522829 T C 0.029056 2.9105e-05
14:24525274 A G 0.992054 9.7345e-05
14:24526466 C T 0.048592 -7.9426e-05
14:24526895 A G 0.078752 -1.5709e-04
14:24529637 G T 0.501599 -9.2856e-05
14:24529890 G A 1.760470 -5.9154e-05
14:24533474 A G 0.084166 2.4249e-05
14:24533539 A C 0.918285 3.0369e-05
14:24534270 T C 0.077106 1.2121e-04
14:24534633 G A 0.060287 1.1319e-05
14:24534781 A G 0.610247 -1.0767e-04
14:24534827 G C 0.047167 2.3699e-04
14:24534990 A G 0.038235 -5.3309e-05
14:24535117 A G 0.151356 -7.2488e-04
14:24541833 G T 0.045557 -6.5690e-05
14:24543158 T C 0.074967 1.0033e-04
14:24543873 A G 1.600769 -2.7770e-05
14:24545375 T C 1.208215 4.7047e-05
14:24545835 T C 0.585793 -6.6712e-05
14:24546566 C T 0.027229 1.5854e-04
14:24548359 G C 0.070839 -7.9305e-07
14:24552385 G A 0.063766 -1.0132e-06
14:24557694 G A 1.346695 1.3832e-04
14:24561247 T C 1.977971 -6.2402e-05
14:24563620 T C 0.077573 1.0717e-05
14:24565172 G A 0.147685 -1.3628e-04
14:24569734 G T 1.500005 5.2408e-05
14:24572812 A G 0.182603 -1.3786e-04
14:24572932 A G 0.033817 -5.2627e-04
14:24577476 T G 0.182285 -1.2173e-04
14:24578016 T C 0.127818 1.3100e-04
14:24587545 G A 0.659495 -9.4146e-05
14:24587639 A G 0.556783 -1.1485e-03
14:24601171 T G 0.133014 -5.7090e-05
14:24607116 G A 0.065395 4.5416e-06
14:24611217 T C 0.046486 4.9709e-05
14:24611978 T G 0.494883 -3.1378e-05
14:24615435 C T 0.560759 -2.9639e-05
14:24618859 G A 0.179240 -2.9800e-05
14:24624191 A G 0.989429 -4.8152e-06
14:24638555 T C 0.270082 3.0368e-05
14:24643025 C G 0.621367 4.6308e-05
14:24644109 T C 0.180525 -4.0843e-05
14:24646469 C T 0.301008 1.0334e-05
14:24649669 T C 0.193395 -7.9536e-05
14:24653523 C G 0.684880 1.5777e-05
14:24653954 A G 0.622814 3.9355e-05
14:24653965 T C 0.091108 -2.0993e-05
14:24654489 C T 0.723196 3.7126e-05
14:24660406 G C 0.911878 -7.7325e-06
14:24661706 C T 0.109697 -5.8913e-05
14:24662177 T C 0.341034 3.3430e-05
14:24662296 C T 0.020877 8.5345e-05
14:24674425 G T 0.489810 -8.5978e-04
14:24675569 G A 0.396550 -5.2513e-04
14:24679877 T C 1.016161 1.2353e-05
14:24680006 A G 0.102689 1.5908e-04
14:24682767 T C 0.023194 -4.4518e-05
14:24683304 A C 0.029611 -3.7958e-05
14:24688989 T C 0.034064 -1.1638e-03
14:24699341 C T 0.064003 -1.2611e-05
14:24703595 C T 0.030815 -1.4908e-05
14:24707479 A G 0.096185 1.1933e-05
14:24713097 T C 0.035035 6.7933e-05
14:24717450 C T 0.023249 -2.7440e-05
14:24717897 C T 0.064117 -1.8696e-05
14:24719540 C G 1.725708 1.0995e-04
14:24724656 C T 0.020533 -2.7253e-05
14:24724663 T C 0.040367 -9.5717e-05
14:24728061 A G 0.048027 -4.9322e-05
14:24729687 T C 0.034025 -1.5420e-04
14:24730100 C A 0.388140 7.0036e-05
14:24731622 T C 0.090177 -8.8418e-05
14:24731714 T C 0.114825 1.8567e-05
14:24736961 C T 0.732014 5.3034e-05
14:24740167 A C 0.159996 -4.9635e-05
14:24758008 G A 0.031085 -2.5671e-05
14:24760009 A G 0.496360 -1.1485e-04
14:24760764 A G 0.116049 -8.6741e-06
14:24764114 G A 0.764216 3.6295e-05
14:24772822 A G 1.012733 2.2777e-05
14:24773387 C T 0.422422 2.1967e-04
14:24777947 A G 0.055398 9.6751e-05
14:24781772 T G 0.039498 -1.1283e-05
14:24783414 C G 0.430439 1.8862e-04
14:24791136 G A 1.563816 -1.3765e-04
14:24795687 T C 0.119093 -4.2877e-06
14:24800778 T C 0.023214 5.3076e-05
14:24803710 A G 0.056528 -2.3044e-05
14:24805463 T G 0.108518 8.3294e-05
14:24805824 T C 0.522839 3.9591e-04
14:24806902 A G 0.084928 -2.8915e-05
14:24808168 A G 1.177078 -9.9785e-05
14:24812694 A C 0.136036 -1.7032e-05
14:24814809 T C 0.131868 3.3815e-05
14:24815992 T G 1.574647 -8.7647e-06
14:24816090 A G 1.624457 -6.0875e-06
14:24819436 A G 0.151057 -2.3236e-05
14:24821590 C T 0.406323 2.4348e-04
14:24823287 A G 0.203950 5.3387e-05
14:24826474 T C 0.156474 -9.6291e-06
14:24830850 C T 1.416170 -1.6522e-04
14:24834291 T C 1.146231 -1.1710e-04
14:24835500 C T 0.134335 6.5459e-05
14:24845185 T C 0.027332 3.1218e-05
14:24845841 C T 1.327337 -1.5339e-04
14:24847783 A C 0.165913 5.1309e-05
14:24851202 T C 1.203421 -1.2133e-04
14:24853600 T G 0.073435 1.7007e-04
14:24854692 A G 0.580837 9.2412e-05
14:24858823 A G 1.752414 1.5794e-05
14:24860887 C T 0.988098 -2.9502e-05
14:24863672 T C 0.246573 -3.7944e-05
14:24864229 G A 1.061909 -2.9523e-05
14:24864799 A G 1.863299 -1.5358e-04
14:24866544 T C 0.127010 6.8120e-05
14:24869751 T C 0.480053 -5.5920e-06
14:24871290 T C 1.198578 6.3307e-06
14:24871716 T C 0.257797 8.9669e-06
14:24873484 A C 0.233545 -1.0303e-05
14:24874459 A G 0.333154 -3.5330e-05
14:24883887 A G 0.949402 -1.5288e-05
14:24885606 G A 0.107181 1.5351e-05
14:24887024 A G 0.256388 -7.4493e-06
14:24890195 G A 1.550937 2.6880e-05
14:24891362 A G 0.166793 -4.6796e-05
14:24891853 A G 0.079781 -4.4065e-05
14:24895350 C A 0.023035 -7.7140e-05
14:24896830 T G 0.264344 5.8646e-06
14:24898355 A C 1.459423 -2.3839e-05
14:24898751 A G 1.462997 -2.0913e-05
14:24898854 C G 0.106123 1.9719e-05
14:24901249 C A 1.099239 1.6602e-05
14:24901276 T G 1.932875 -1.0006e-05
14:24901433 T C 0.266252 -4.6175e-06
14:24901824 T C 0.111735 -1.6969e-05
14:24903284 G A 1.465571 -2.5216e-05
14:24903964 C T 1.735059 -5.1937e-05
14:24904602 A G 0.309233 -1.3833e-05
14:24907513 A G 0.032974 -9.2905e-06
14:24910076 T A 0.041945 -1.6888e-05
14:24910973 G T 1.805923 4.1015e-05
14:24911138 T G 0.256833 4.4098e-05
14:24911452 C T 0.045739 -8.3516e-05
14:24914191 A C 0.078430 7.2680e-05
14:24925476 A G 0.083318 -5.2082e-05
14:24927100 C T 1.851091 1.0207e-05
14:24941322 G A 1.608673 -5.8251e-06
14:24941936 A G 0.083458 -4.3873e-05
14:24950831 T C 0.030130 1.1282e-05
14:24953777 G A 0.152599 -1.0623e-06
14:24954102 A G 0.601347 8.2986e-05
14:24960559 T C 0.522573 -2.4999e-05
14:24967452 T G 0.206375 -3.5473e-05
14:24976574 C T 0.038663 -5.0583e-05
14:24979427 G A 0.672556 -2.0729e-05
14:24984392 T C 0.125851 -6.7962e-06
14:25002651 A G 0.068443 4.7421e-05
14:25012115 T C 0.930895 -4.6408e-06
14:25028043 G A 0.170613 -6.1341e-06
14:25029295 T C 0.047599 7.7021e-05
14:25043671 C T 0.132225 -1.8658e-05
14:25066658 T C 0.028060 1.2866e-05
14:25073898 A G 0.137042 1.0367e-05
14:25075057 A G 0.639848 -5.6743e-06
14:25075531 G A 0.223989 -9.2580e-05
14:25084515 A G 0.020510 1.7030e-05
14:25098232 C T 0.051130 -1.9258e-05
14:25100282 G A 0.453954 -6.9934e-05
14:25101589 C G 0.454224 -5.3243e-05
14:25102160 T C 1.553385 5.7237e-05
14:25108097 C T 0.936305 4.0252e-06
14:25123541 G A 1.829228 1.8556e-05
14:25131745 A G 0.057473 4.2944e-05
14:25133186 C A 0.122242 1.7208e-07
14:25139414 A T 0.053701 3.3858e-05
14:25148893 C T 1.779328 7.1245e-05
14:25149260 A G 0.109586 1.0925e-04
14:25152208 G A 0.155478 1.4827e-06
14:25156163 A G 0.052354 6.5487e-05
14:25160945 G A 0.928129 -5.1484e-05
14:25161163 T C 0.167740 -6.1458e-08
14:25166945 C T 0.071543 -5.7136e-05
14:25167511 G A 1.225262 3.0259e-05
14:25168101 T G 1.138954 5.5635e-06
14:25178987 A G 0.232068 -3.7303e-06
14:25182876 T A 0.030198 5.8833e-05
14:25184062 C T 0.268067 -2.2208e-06
14:25187855 T C 1.516350 2.7576e-05
14:25192185 T C 0.213113 3.6644e-05
14:25202857 T G 0.041039 3.9621e-05
14:25205017 T G 1.792944 3.4346e-06
14:25210937 G A 1.012198 2.1001e-05
14:25212904 G A 0.066908 -8.8442e-06
14:25213523 T G 0.098447 7.1749e-05
14:25213697 G A 0.024957 3.4621e-06
14:25217830 G A 0.064279 5.6902e-06
14:25227511 A G 1.841474 1.6361e-05
14:25234937 G C 0.115711 1.7397e-05
14:25243751 T C 0.087759 2.9132e-05
14:25245074 A G 0.361122 -2.7735e-05
14:25246857 G C 0.066116 -2.1965e-06
14:25249005 T C 0.065970 3.9795e-05
14:25249811 T C 0.129097 3.3036e-05
14:25257658 G A 0.825512 -2.2619e-05
14:25262301 G A 0.177851 9.8551e-06
14:25265632 T C 0.157893 -5.1891e-05
14:25269658 C A 0.134523 6.1497e-05
14:25269883 C A 0.036430 2.2105e-05
14:25270335 A G 1.230627 -4.0687e-05
14:25271175 C T 0.199127 4.0380e-05
14:25271520 C T 1.613230 -1.6528e-05
14:25273854 G T 0.081887 -1.0348e-04
14:25282393 C A 0.069219 3.5835e-05
14:25282786 C T 0.124643 -5.8017e-08
14:25283735 A G 0.056918 6.5608e-05
14:25287011 G A 0.793625 -1.2726e-05
14:25287599 A G 0.036190 6.4635e-05
14:25288011 A G 0.157980 -4.1438e-05
14:25291975 G A 0.692017 5.4061e-06
14:25295900 C T 0.407241 -5.8115e-06
14:25296554 C T 0.126568 4.1306e-05
14:25301361 A T 0.654889 4.5526e-06
14:25320002 C A 0.169539 4.0808e-06
14:25329076 T C 1.384674 -8.8647e-06
14:25336221 T C 1.949370 -2.1655e-05
14:25338897 T C 0.034061 -6.6901e-05
14:25340849 C A 0.462370 1.5396e-05
14:25343506 C T 0.042588 -1.3026e-05
14:25360584 C A 0.768461 4.4048e-06
14:25362843 T C 0.056781 1.5308e-04
14:25363819 C T 1.361651 -2.9432e-05
14:25367580 G A 1.941031 1.2599e-05
14:25371525 C T 0.203109 1.8247e-05
14:25382295 T C 0.043542 2.5462e-05
14:25383404 A G 0.248725 -6.7353e-05
14:25387082 G A 0.027602 1.4577e-05
14:25396079 A G 0.758302 1.7952e-05
14:25396351 A G 0.393515 -3.3772e-05
14:25401603 T C 0.033977 5.6962e-05
14:25408278 G T 0.060134 -3.1935e-05
14:25411831 G C 0.196787 3.0957e-06
14:25412268 C G 0.124676 1.7125e-05
14:25416198 C T 0.156400 -3.7445e-06
14:25422925 T C 0.042484 2.2227e-05
14:25424477 G A 0.435431 -2.0974e-06
14:25424736 C T 1.422068 6.4034e-05
14:25426341 C T 0.404554 5.3483e-06
14:25427787 C T 0.209078 -2.7058e-05
14:25428054 C T 1.301306 2.8256e-05
14:25428111 G A 1.174553 7.8356e-05
14:25429889 T C 0.029436 4.9203e-06
14:25438196 C T 0.116785 1.1397e-05
14:25438796 C T 0.395238 4.3078e-05
14:25447887 A G 0.596615 -4.2860e-07
14:25457200 T C 0.022795 4.2537e-05
14:25463896 T C 0.109239 -2.0603e-05
14:25474449 G T 0.969863 9.1558e-04
14:25476170 T G 0.642870 2.5991e-04
14:25479542 T C 0.436482 9.9325e-05
14:25488453 T C 0.149243 1.4317e-04
14:25501058 C G 0.030588 -5.3238e-05
14:25503799 G A 0.767614 4.0802e-05
14:25505604 A G 0.264483 6.6824e-05
14:25507541 A C 0.033227 -2.3726e-05
14:25511232 T C 0.060647 1.6845e-05
14:25512257 G A 1.969367 5.0591e-05
14:25516484 A G 0.076376 -1.9927e-04
14:25521550 G C 0.029270 9.3258e-06
14:25527505 T G 0.042013 -8.1794e-05
14:25531663 G A 0.242938 5.6104e-05
14:25532683 C T 0.280274 2.2164e-06
14:25537671 A G 0.065567 9.8904e-06
14:25538445 G A 0.835723 -5.2846e-06
14:25546115 A G 1.127451 1.5090e-05
14:25546805 A G 0.097515 2.1916e-05
14:25561403 T C 0.506772 -5.7851e-05
14:25564201 T C 0.221837 -5.8553e-05
14:25572793 T C 0.099846 4.6971e-05
14:25579457 T C 0.271715 4.4634e-05
14:25580749 G A 0.332290 4.4794e-05
14:25581860 C T 0.057278 -8.3870e-06
14:25583817 A G 0.082663 1.1998e-05
14:25588029 G A 0.892939 8.9974e-05
14:25590139 T C 0.226940 6.9515e-05
14:25600287 A G 0.020562 6.0520e-05
14:25600457 C T 0.136357 4.1938e-05
14:25604403 A C 0.766176 1.3426e-04
14:25609273 C A 0.580490 -4.5958e-05
14:25617135 T C 0.142995 -4.0463e-05
14:25622059 A G 1.887863 2.8807e-05
14:25623479 A G 0.040922 -4.3314e-07
14:25624452 G A 0.053023 7.7132e-05
14:25629226 A G 0.598630 -4.1130e-05
14:25631912 T C 1.518937 -2.2407e-05
14:25635514 G A 0.098794 -6.2903e-06
14:25645495 G A 1.172499 2.9913e-05
14:25648305 A G 0.209455 -1.4769e-05
14:25649674 A G 0.045158 -3.1639e-05
14:25662285 A G 0.498872 4.7053e-05
14:25663643 G A 0.670702 4.7716e-06
14:25663680 C T 0.142365 -4.0235e-06
14:25663743 A G 0.081738 -4.0519e-05
14:25664110 A G 0.147643 -6.9521e-05
14:25664799 G A 1.400802 4.0472e-05
14:25670740 A G 0.190636 -1.4408e-04
14:25686081 A C 0.389815 1.0080e-05
14:25687817 C T 0.044944 -3.9337e-05
14:25693298 A G 0.025119 1.0972e-04
14:25693743 G A 0.020981 6.5270e-05
14:25693744 A T 0.036154 2.9017e-06
14:25707612 G A 0.218027 -1.6993e-05
14:25713464 G T 0.470618 1.1482e-05
14:25718191 C A 0.730599 -4.4353e-05
14:25718290 G A 0.038014 2.4516e-05
14:25723757 A G 0.228449 -4.2897e-05
14:25723760 T G 0.028267 2.9143e-05
14:25730805 A G 0.092520 3.6897e-05
14:25732362 T C 0.253610 4.1977e-05
14:25758525 T C 1.255158 4.4541e-05
14:25759476 A G 0.043266 9.5625e-06
14:25769813 T C 0.044619 7.5411e-05
14:25784096 G T 1.701923 -9.1923e-05
14:25817289 A C 0.067603 1.8365e-05
14:25827306 A G 0.961522 -3.9496e-05
14:25840753 C G 0.058677 2.3477e-05
14:25840917 C T 0.068836 1.9026e-05
14:25844097 G A 0.423126 -7.7722e-05
14:25850184 G A 0.052727 -1.0594e-04
14:25855522 A G 0.047031 -1.3225e-04
14:25856596 T C 0.467411 4.9744e-06
14:25864459 C A 0.040556 6.6718e-06
14:25870473 A C 0.868508 2.0686e-06
14:25877575 T C 0.118616 -4.6640e-05
14:25883880 C T 0.048514 7.4650e-05
14:25885926 C T 1.070702 -3.6587e-05
14:25890356 A G 1.515753 1.0272e-06
14:25900612 T C 0.071864 3.9495e-06
14:25908012 G A 0.057641 -2.7724e-05
14:25908986 T C 0.073977 4.7799e-05
14:25915614 A G 0.098122 -2.9376e-05
14:25917248 G A 0.045035 -4.8133e-05
14:25917415 A G 1.519509 2.5451e-06
14:25920720 A G 0.176481 1.5508e-05
14:25922458 C T 1.353187 -1.4271e-05
14:25924078 A G 0.750210 -6.0535e-05
14:25927013 A C 1.959678 3.5841e-05
14:25930661 T C 0.038978 9.2867e-05
14:25930988 A C 1.356426 1.7613e-05
14:25934166 A G 0.031915 1.7437e-05
14:25934456 T C 0.082530 -1.8767e-06
14:25938275 G A 0.113261 -1.7966e-04
14:25942829 G A 0.538094 1.3403e-05
14:25955360 C T 0.255658 1.5554e-04
14:25956292 A G 1.443912 -3.5173e-06
14:25961593 G A 0.022886 6.5695e-05
14:25974952 G A 0.033373 -1.4722e-05
14:25978324 C A 1.601000 -1.0425e-05
14:25985541 G T 0.891832 -5.7418e-05
14:25990890 G A 0.060358 4.7793e-05
14:26006557 A G 0.356182 2.1332e-05
14:26008483 A G 0.060842 2.8135e-05
14:26021501 C T 1.855954 -1.5064e-05
14:26036590 C T 0.142699 2.7818e-05
14:26043051 C A 1.545014 3.2804e-06
14:26045247 T C 0.077538 1.4071e-05
14:26067163 A G 0.033707 8.3649e-05
14:26070770 A G 0.085668 -1.6280e-05
14:26074250 A C 0.145419 1.0658e-05
14:26077226 T G 0.662166 -1.2466e-05
14:26077408 C T 0.710748 -1.9703e-04
14:26077514 G A 0.479287 1.0066e-04
14:26077546 A G 1.469475 2.5015e-05
14:26077577 G T 0.726487 -3.1964e-04
14:26077651 A C 0.875042 6.8097e-05
14:26078261 A C 1.122452 -2.6954e-05
14:26083999 G A 0.064915 -1.3772e-05
14:26092070 C T 1.282523 -1.7070e-04
14:26099397 T C 1.153157 -3.5036e-05
14:26103019 A G 0.128376 -7.1326e-05
14:26109674 A G 0.111654 -4.9463e-05
14:26110015 G C 1.004963 -1.1696e-04
14:26114174 T C 1.686600 -7.7147e-06
14:26117237 A C 0.075331 -1.1969e-05
14:26120354 C T 0.133407 -6.5922e-05
14:26120779 A G 0.884724 -1.9081e-05
14:26122448 G A 1.120580 -9.1618e-06
14:26124398 A G 0.071760 -6.3848e-05
14:26125354 G A 0.095243 -5.1861e-05
14:26125815 G C 0.043042 5.6382e-05
14:26127838 G A 0.251578 8.4991e-06
14:26128986 G A 0.039043 -1.2230e-05
14:26129412 A G 0.940132 -2.0549e-05
14:26129566 T G 0.041137 3.9892e-05
14:26129593 C T 0.055992 9.2265e-05
14:26130404 A G 0.287405 1.3800e-05
14:26131193 A G 0.893400 1.7600e-05
14:26133970 G C 1.576624 -5.8203e-05
14:26134401 C G 0.662039 -9.2671e-05
14:26134815 G T 1.792665 -7.2523e-05
14:26135270 A C 0.432065 1.0943e-05
14:26136246 A C 1.521303 -2.9408e-05
14:26136738 T C 0.057950 -3.5109e-04
14:26137530 T C 0.471741 -6.0795e-05
14:26137820 A C 0.028394 -4.5930e-05
14:26138346 A C 0.590938 -4.2463e-05
14:26152026 C G 0.490199 2.3401e-05
14:26152553 T C 0.076681 1.0213e-04
14:26152806 T G 0.023181 -4.3501e-05
14:26154145 A G 0.266801 -5.5119e-05
14:26154936 T C 0.053922 1.1283e-05
14:26164609 C T 1.032886 8.8335e-05
14:26164759 G A 0.098187 -1.8554e-05
14:26169820 C T 0.125987 -3.4736e-05
14:26176763 G A 0.059180 7.0288e-05
14:26179158 A G 1.534394 5.7539e-05
14:26179945 G C 0.091004 -3.5802e-06
14:26181882 C T 0.049329 -7.7310e-06
14:26185741 T C 0.186267 5.3161e-05
14:26191633 T C 0.080774 7.8253e-05
14:26203387 A G 0.086301 -1.1190e-04
14:26205154 G A 1.372950 8.1881e-05
14:26212246 G A 1.603992 3.1870e-06
14:26216101 T C 0.143495 -3.5509e-05
14:26225563 C T 0.053039 -1.2459e-04
14:26229372 A G 0.062620 3.0670e-05
14:26229620 T C 0.213577 -1.6259e-05
14:26230801 T C 0.101517 7.5599e-05
14:26234338 C G 0.020682 3.5713e-05
14:26239049 A G 0.061955 2.6265e-05
14:26247977 G A 1.255707 5.9218e-05
14:26258165 G A 0.042068 5.5792e-05
14:26263259 T C 0.037829 -7.0524e-05
14:26270130 C T 0.038014 -5.9685e-05
14:26273626 T C 1.037680 7.0728e-05
14:26282962 C T 0.148266 -4.1583e-05
14:26289723 T G 0.030864 -3.3546e-05
14:26290428 G A 0.139736 -1.5322e-04
14:26298126 T C 0.086051 3.2927e-06
14:26303272 G A 0.118136 -6.3023e-05
14:26305964 C G 0.057976 -1.5749e-05
14:26308944 C T 0.043068 -9.5959e-06
14:26317302 G C 0.509943 -5.5459e-05
14:26319615 C T 1.199695 3.4822e-04
14:26320661 G A 0.569149 -3.4920e-05
14:26329803 G A 0.073591 -1.3913e-05
14:26334591 T C 0.070167 -1.4234e-04
14:26340718 A G 1.690358 3.2811e-05
14:26344308 C T 0.400665 2.7211e-06
14:26346401 C T 0.127243 3.0168e-05
14:26355839 C T 0.902085 -3.9507e-05
14:26360387 A G 0.049965 -1.6522e-05
14:26364940 T C 0.904779 -2.2983e-06
14:26368226 A G 0.043149 3.1877e-05
14:26380930 C T 1.088817 1.2816e-05
14:26384946 G T 0.150506 3.3082e-05
14:26387827 A G 1.658034 -2.5733e-05
14:26389507 C T 0.254227 1.5492e-05
14:26389969 A G 0.084617 1.6397e-05
14:26390054 T G 0.310132 5.9959e-06
14:26390775 T C 0.193745 1.4052e-05
14:26390929 G A 0.047119 6.5081e-05
14:26394584 A G 0.156955 -4.0241e-05
14:26396076 A G 1.125841 -9.3764e-05
14:26396221 A G 1.159383 -3.9187e-05
14:26402948 T C 0.050504 5.0536e-05
14:26405390 T C 0.080388 2.0049e-05
14:26410118 T C 0.040510 -1.8213e-06
14:26412200 G A 0.053737 -6.2754e-05
14:26419730 T C 0.085078 -1.4042e-05
14:26438059 C A 0.208296 2.8248e-05
14:26444174 T C 1.332927 -2.1023e-05
14:26446060 C T 0.174566 7.8493e-05
14:26446421 C T 0.845833 -2.0726e-06
14:26457672 T C 0.155497 -4.0559e-05
14:26459019 A G 0.083695 1.0742e-06
14:26460144 C T 0.344757 -4.8933e-05
14:26460959 T C 0.112089 8.0056e-06
14:26461063 T C 0.057677 5.6308e-05
14:26462208 G A 0.574725 -2.7558e-04
14:26465052 T C 1.334459 -1.8234e-05
14:26475586 C T 1.076671 3.3051e-05
14:26478065 G A 1.015187 9.2372e-05
14:26488591 T C 0.058719 9.2881e-05
14:26491358 C T 0.128395 7.8346e-05
14:26491455 T G 0.381993 -9.8779e-05
14:26491574 C T 0.038183 -3.0840e-05
14:26492233 A G 1.891897 3.5799e-05
14:26495897 A G 0.044379 -6.0901e-05
14:26507656 G C 0.047352 4.3949e-05
14:26511089 G T 0.065123 -1.6189e-04
14:26511416 T G 0.107580 -3.8879e-05
14:26518542 A G 0.040582 -4.6866e-05
14:26523304 A G 0.195862 -4.5176e-05
14:26527545 C T 0.361106 -6.1672e-06
14:26535524 C G 0.122654 -2.1572e-05
14:26536086 G A 0.223684 -6.4993e-05
14:26536218 A G 0.137847 1.2963e-05
14:26536968 A C 0.249245 1.0309e-05
14:26543099 T C 1.085941 -6.5297e-06
14:26543518 C T 0.042435 1.2189e-05
14:26546417 G A 0.736617 2.9184e-05
14:26555821 T C 0.042980 -4.9126e-05
14:26556032 G A 0.215362 1.9203e-06
14:26557662 T G 0.035340 6.3675e-05
14:26558936 C T 0.254211 -1.4365e-05
14:26566343 G A 0.902322 3.6221e-05
14:26570083 G T 0.030705 7.2464e-06
14:26572379 G C 0.272082 6.1709e-05
14:26573851 A G 0.881764 -1.2617e-05
14:26582852 G A 1.218819 -1.8774e-05
14:26584685 G A 0.089937 8.6657e-05
14:26588699 C T 0.037745 9.0298e-05
14:26589434 C T 0.050465 -9.6499e-06
14:26589554 C T 0.337584 -8.9576e-06
14:26590856 G A 0.295003 4.9280e-06
14:26593122 A C 0.091339 -2.7709e-04
14:26596665 G A 1.909960 -4.3006e-05
14:26601906 T C 0.050209 2.6971e-05
14:26608200 T C 0.230419 1.5414e-05
14:26610128 A G 0.867963 1.3594e-05
14:26621638 G A 0.275275 -8.6978e-06
14:26621962 A G 0.355147 -7.9067e-06
14:26622263 A G 0.382522 1.3011e-05
14:26631913 C T 0.053870 -4.4870e-05
14:26631967 G A 0.486262 6.2969e-05
14:26633940 T C 0.041711 8.1677e-05
14:26639812 T C 0.093072 2.7025e-04
14:26642477 A G 0.124767 5.3274e-05
14:26644190 A G 0.989532 3.4416e-06
14:26650022 C T 0.080008 -1.2422e-05
14:26652771 A C 0.065094 3.3423e-05
14:26653445 G A 0.518408 4.3663e-05
14:26658791 G C 0.099596 5.9256e-05
14:26659420 T C 0.323053 -9.5144e-05
14:26661704 A G 0.070777 -1.2468e-04
14:26665402 C T 0.849004 -1.1168e-04
14:26671160 A G 0.436219 9.1381e-06
14:26680794 C T 1.158714 1.7029e-05
14:26681540 T C 0.083403 6.7310e-05
14:26682032 T C 0.102228 -1.8249e-04
14:26682168 C T 1.807475 -9.6803e-06
14:26689983 G A 1.348873 -2.7195e-05
14:26690047 A G 0.043035 -1.7479e-04
14:26690604 C T 0.171165 -1.9523e-04
14:26695389 T C 0.542138 5.3049e-06
14:26700321 T C 0.022048 3.0454e-05
14:26704377 T G 1.336189 -1.9538e-05
14:26708629 G A 0.389753 -5.2531e-06
14:26713520 C T 1.390883 -2.7923e-05
14:26715261 A G 0.167747 -5.5492e-05
14:26715696 T C 0.477343 -1.4907e-05
14:26716178 G A 0.820351 1.5634e-05
14:26718656 C G 0.090475 6.5357e-05
14:26723346 G A 0.531855 -2.2436e-05
14:26731722 C T 0.324552 4.1641e-05
14:26734211 T C 0.597829 -5.1657e-05
14:26741204 G C 0.117454 2.1257e-05
14:26746444 T C 0.144481 -3.3785e-06
14:26751099 C A 0.920680 -2.0304e-06
14:26754036 T G 0.200383 -3.4379e-05
14:26760708 A G 0.124806 -3.4954e-05
14:26764124 C T 0.034467 6.7926e-05
14:26771373 A G 1.536055 -3.2721e-05
14:26771934 T G 0.074630 -4.3561e-05
14:26774138 T C 0.169256 3.4072e-05
14:26787083 T C 0.176712 5.6171e-06
14:26788591 T C 0.220451 -7.0917e-06
14:26803299 A C 0.667434 -2.7804e-06
14:26804397 G C 0.109661 1.9220e-05
14:26807472 A C 1.742677 3.9271e-07
14:26807508 T C 0.216758 7.8410e-05
14:26837799 A G 0.906393 -2.7321e-05
14:26839051 C A 0.492721 2.5283e-05
14:26843597 A G 0.081455 9.1875e-05
14:26845653 T C 0.038897 -5.2248e-05
14:26845777 A G 0.029981 5.9519e-05
14:26851113 A G 0.044882 -3.0256e-04
14:26855850 A C 1.877388 -3.2834e-05
14:26855942 C T 0.157085 6.4510e-05
14:26858262 G A 0.090349 -2.2274e-04
14:26870128 A G 1.593262 -2.0723e-04
14:26871199 A G 0.041536 4.8823e-05
14:26871958 T C 0.044006 6.2872e-05
14:26872222 T C 0.183947 7.4874e-06
14:26873452 T C 1.890592 -1.1990e-05
14:26874372 A G 0.097243 3.2398e-05
14:26884508 T A 0.020451 -6.2296e-05
14:26885912 A C 0.835703 3.0514e-04
14:26887002 T C 0.062662 8.4351e-06
14:26889253 A G 0.108496 1.7119e-05
14:26892419 A G 0.036171 1.2233e-05
14:26894436 A G 0.315429 1.7542e-05
14:26894604 C T 0.181356 1.5742e-05
14:26897234 T C 0.038436 -2.5791e-06
14:26900681 G A 0.114770 4.0398e-05
14:26902067 A G 0.040338 -1.5421e-05
14:26909377 A G 0.326065 1.7885e-04
14:26923025 C T 0.102488 -2.3851e-05
14:26945181 A C 0.094003 1.6705e-05
14:26953939 C T 0.031701 -8.1206e-05
14:26964012 T C 0.049121 -6.7200e-08
14:26974414 C A 1.504289 9.7242e-05
14:26985796 C T 0.088291 2.7817e-04
14:26994833 T G 0.382713 -1.1675e-04
14:27037487 A G 0.102903 1.8146e-04
14:27046757 G T 0.095136 5.7232e-05
14:27068769 A G 0.079654 1.6956e-05
14:27083239 G T 1.481121 1.7779e-05
14:27105358 G A 0.034840 -3.1403e-05
14:27106070 A G 0.236476 -1.1720e-04
14:27106938 A G 0.072799 2.6149e-05
14:27124851 C A 0.052578 8.1384e-05
14:27128695 A C 1.625891 4.2650e-05
14:27132662 C T 1.841039 -1.5345e-05
14:27151960 C T 1.662925 4.0171e-05
14:27172709 A C 0.094497 -7.3539e-05
14:27177764 G T 0.772745 2.0999e-05
14:27181521 G A 1.503153 -5.7170e-06
14:27183827 T G 0.121725 -8.0485e-05
14:27187833 A G 0.859657 -3.7678e-05
14:27191368 G A 0.856937 1.8851e-05
14:27191404 T C 1.728863 -2.6425e-05
14:27205999 T C 0.594963 -3.3039e-10
14:27208456 C T 1.495639 -3.1632e-05
14:27213499 C A 0.251984 -2.7331e-05
14:27218316 G A 0.101397 9.6425e-06
14:27219238 A G 0.030017 -4.6491e-05
14:27223432 G T 1.854308 -1.2734e-04
14:27231424 C T 0.325942 -9.5610e-06
14:27236682 C T 1.358088 -3.1725e-05
14:27245961 G T 0.084691 6.2287e-06
14:27250541 G A 0.057810 3.3072e-05
14:27251431 C T 0.033620 3.9252e-05
14:27257994 C G 0.178104 -6.5415e-06
14:27259978 T C 0.163291 1.4896e-05
14:27260043 A T 1.194599 -7.2869e-06
14:27264262 G A 0.022204 -1.3693e-05
14:27264289 C T 0.520732 6.2126e-06
14:27271124 A G 0.082510 1.4934e-05
14:27271491 G T 0.682241 2.9945e-06
14:27272084 C T 0.052296 -2.5170e-05
14:27272685 C T 0.476129 3.4430e-05
14:27279337 A G 0.126211 8.4885e-06
14:27283653 G C 0.095970 -7.2124e-05
14:27285048 A G 0.210487 -9.4575e-06
14:27293902 T C 0.039796 -3.6786e-05
14:27296065 T C 0.072075 7.1716e-05
14:27296121 T G 0.289456 4.6121e-05
14:27298826 C T 0.182970 -6.7713e-05
14:27302005 C A 0.049819 6.3385e-05
14:27305789 C T 1.339999 3.0559e-05
14:27307096 T C 0.083701 -6.0586e-05
14:27326991 G A 1.068258 1.1241e-05
14:27331110 A G 0.513231 -6.2869e-06
14:27333217 C T 0.289833 2.1731e-06
14:27336797 C A 0.030981 7.7896e-05
14:27339927 A G 0.062338 7.3855e-08
14:27342001 A G 0.035814 4.1748e-05
14:27348232 T C 1.764157 2.0691e-05
14:27352379 A G 0.160944 2.5253e-05
14:27356217 G C 0.180409 2.5641e-05
14:27368132 G A 0.034824 -9.8358e-05
14:27376899 C T 0.485477 1.0799e-05
14:27376942 G T 0.178322 2.9519e-05
14:27383568 C G 0.122965 7.7327e-06
14:27392208 A G 1.485711 -1.9714e-06
14:27396676 G A 0.153878 -7.8383e-06
14:27406892 T G 0.021873 2.8326e-06
14:27407603 G A 0.317551 -1.7298e-05
14:27409533 T G 0.032113 6.0238e-05
14:27410650 A T 0.020075 -1.1074e-05
14:27421440 G A 0.286084 1.4680e-05
14:27421974 A C 0.128668 -5.2651e-05
14:27435381 A G 1.489229 1.8234e-05
14:27437764 A G 0.022477 -1.0556e-05
14:27453928 A C 1.866220 2.3944e-05
14:27462277 A G 0.049819 -1.3823e-05
14:27462601 G A 0.068313 1.1987e-05
14:27463114 G T 0.020094 -4.0296e-06
14:27466461 A G 1.197556 3.6206e-05
14:27469609 G A 0.491267 -1.6111e-05
14:27471056 C A 0.720872 6.6483e-05
14:27473374 C T 0.136815 -1.4022e-05
14:27479416 T C 1.550752 3.3600e-05
14:27479798 T C 0.043788 -3.7220e-05
14:27486333 T C 0.222334 -1.2864e-04
14:27487516 C T 1.602262 1.1285e-05
14:27492990 T C 0.032769 7.5972e-05
14:27498841 T C 0.428137 -1.3169e-05
14:27506173 A G 0.837462 -2.2399e-05
14:27506378 A G 0.304036 4.4093e-06
14:27508742 C A 1.140538 5.2669e-05
14:27510454 A G 0.107886 -3.6786e-06
14:27513211 C T 1.194573 1.2592e-05
14:27530735 C T 0.075824 8.1020e-06
14:27532293 G C 0.684373 1.3594e-05
14:27540316 C T 0.545306 -3.1308e-04
14:27541103 C T 0.082780 -1.5622e-05
14:27546796 G A 1.828468 3.4234e-05
14:27547598 G T 0.061627 -1.6053e-05
14:27547699 A G 0.339623 -3.3908e-05
14:27561473 G C 0.031766 -5.3841e-05
14:27564069 G A 1.257200 -3.9523e-05
14:27565065 A T 0.185112 4.9188e-05
14:27566943 C T 1.740749 -4.8542e-05
14:27573081 G A 0.281692 3.7200e-05
14:27574366 A G 0.204054 -3.6685e-05
14:27586279 A G 0.094747 2.5642e-06
14:27588622 A G 0.023863 -5.4597e-05
14:27592253 C T 1.972239 -3.8895e-05
14:27594541 C T 1.284578 -1.7600e-04
14:27595190 G A 0.195706 -2.6066e-05
14:27597998 C T 0.119807 -1.9487e-06
14:27613621 G A 0.606699 4.2813e-05
14:27621324 G A 0.917603 -5.6284e-05
14:27622585 G C 0.067969 -1.8846e-05
14:27623344 T C 0.089865 -8.5728e-06
14:27625908 C T 0.043616 -1.3111e-04
14:27628410 A G 1.842133 -2.8210e-05
14:27629024 T C 0.301637 7.0703e-05
14:27649940 G A 0.053600 -2.4783e-05
14:27660064 G A 0.171934 2.6539e-04
14:27660167 T C 0.142839 -2.0532e-05
14:27660485 G T 0.048862 1.4685e-06
14:27660889 A G 0.081407 1.0365e-04
14:27663373 G A 1.235405 -3.0951e-05
14:27667078 T C 0.111076 1.9265e-05
14:27668615 T C 0.045739 -3.1319e-05
14:27669536 T C 0.302920 -2.5507e-05
14:27672144 T C 0.030455 -4.3200e-06
14:27681534 A G 0.069621 -3.2252e-05
14:27681833 A G 0.020760 -5.1393e-05
14:27689332 T C 0.169909 3.5165e-06
14:27701359 A C 0.056849 3.5495e-05
14:27701866 C T 0.243412 -3.5228e-05
14:27704523 C T 0.113387 3.7702e-05
14:27704700 T C 0.049845 1.7599e-05
14:27706256 A G 0.068596 8.6895e-05
14:27714462 A G 0.475746 5.2023e-06
14:27723800 C T 0.500943 -4.1821e-05
14:27725240 T C 0.029556 2.5835e-05
14:27738160 G A 0.151288 3.8437e-05
14:27738450 G A 0.061909 3.4268e-06
14:27740521 G T 1.678807 2.1520e-05
14:27742425 G A 0.560785 3.1925e-05
14:27748306 A C 0.239131 7.9310e-05
14:27750711 G A 0.080209 2.5872e-05
14:27750890 A G 0.484737 7.4436e-07
14:27751193 T C 0.159149 -3.8377e-05
14:27762433 A G 0.293543 -6.6884e-05
14:27771170 A G 0.195479 2.0802e-05
14:27771297 A C 1.424849 2.7059e-05
14:27772450 G A 0.089450 2.5422e-05
14:27779991 G A 0.058407 -1.0888e-04
14:27784439 G T 0.933796 8.0703e-05
14:27800177 T C 0.252094 -7.5164e-05
14:27803360 A C 0.079904 -4.5781e-06
14:27815116 T C 0.215359 1.5009e-05
14:27824645 G A 1.730862 9.2159e-05
14:27844850 A G 0.046343 3.3965e-05
14:27864638 A G 0.046466 -5.8686e-07
14:27864781 G A 0.314117 1.7183e-05
14:27865330 C T 0.040588 2.6936e-05
14:27867786 C T 0.025723 -4.8367e-05
14:27869441 C T 1.770457 9.4416e-05
14:27870524 C T 0.425297 -7.6460e-05
14:27876319 T C 0.093302 -1.9300e-05
14:27877177 A C 1.814035 3.6847e-06
14:27882732 C T 0.127847 -1.6587e-05
14:27889567 T G 1.819241 9.8870e-06
14:27894318 T C 0.096318 2.7923e-05
14:27895041 A G 0.071355 2.9219e-06
14:27904805 G T 0.031925 -3.1715e-05
14:27910872 C A 0.453003 -8.5505e-06
14:27924401 T C 0.031883 -2.9765e-06
14:27927932 C T 0.303647 -1.3200e-05
14:27939522 A G 0.022957 -2.3306e-05
14:27941714 A G 0.081540 8.8031e-06
14:27941845 T C 0.047833 -7.7933e-05
14:27955844 T C 0.055801 2.3067e-05
14:27956543 T C 0.048991 6.8569e-06
14:27958830 C T 1.269183 9.0438e-05
14:27975140 A G 0.037894 -4.3811e-05
14:27981624 T C 0.038783 8.3727e-07
14:27986018 A C 0.713822 -8.8238e-06
14:28004548 A C 0.071442 -7.3960e-05
14:28004630 A G 0.524436 -8.5273e-05
14:28012250 A G 0.020445 -9.7341e-05
14:28037498 T C 0.024259 -7.0951e-05
14:28058065 T C 1.327584 8.7647e-05
14:28065012 A G 0.225135 -6.5249e-05
14:28080806 C T 0.060965 -2.8402e-05
14:28093185 C T 0.222860 -5.2976e-05
14:28109936 A C 0.031253 -1.7152e-05
14:28119470 G A 0.493981 4.5526e-05
14:28122062 G A 0.088203 -6.8397e-05
14:28123949 G A 0.085441 4.6542e-05
14:28126549 C T 0.170035 -2.0755e-05
14:28128224 C T 0.147049 1.6296e-04
14:28128483 A G 0.087596 8.2119e-06
14:28148419 C T 0.354764 -1.5015e-05
14:28156456 C T 0.041247 -1.7463e-05
14:28164745 T C 0.582217 -9.8882e-06
14:28167643 T C 0.086006 2.0568e-05
14:28182783 G A 0.081933 4.8942e-05
14:28196158 G T 0.083705 5.8476e-05
14:28199466 A G 0.108736 -1.0793e-05
14:28206650 C T 0.054594 2.7000e-07
14:28211200 T G 0.343881 -1.4101e-05
14:28235346 C G 0.201993 -6.2487e-06
14:28252785 C G 1.589299 1.1952e-05
14:28260166 C T 1.531855 -6.6426e-06
14:28275219 A G 0.084354 -3.8767e-05
14:28278077 A G 0.378643 -1.9733e-05
14:28307595 G C 0.171359 6.2904e-05
14:28317455 A G 1.548467 -5.9671e-06
14:28325409 A G 0.815294 1.2328e-05
14:28339673 C T 0.027096 -1.1274e-04
14:28341653 G A 0.094727 1.2849e-04
14:28345096 T G 0.035259 -2.1292e-05
14:28370785 G A 0.051345 -1.9445e-06
14:28379457 C A 0.120382 2.6960e-05
14:28385413 T C 0.688891 -3.3238e-05
14:28390936 A G 0.040510 5.0331e-05
14:28397014 C T 0.872351 8.9628e-05
14:28415101 C G 0.175702 -8.5664e-05
14:28424206 C T 0.231591 -2.2118e-05
14:28426666 G T 0.027358 -5.1307e-05
14:28443348 C T 0.362992 -8.3562e-05
14:28445049 C T 0.043902 4.3499e-05
14:28449775 G A 0.243918 -2.5456e-05
14:28452878 T G 0.484721 -4.8381e-05
14:28454327 C T 1.583628 -2.5625e-05
14:28456595 G A 0.084902 -4.0442e-05
14:28457557 G T 1.526136 -5.1695e-05
14:28464613 A G 0.203466 -1.6926e-05
14:28466225 T C 0.831273 5.0499e-05
14:28466823 A G 0.379292 2.9240e-05
14:28467026 T C 1.309268 -2.7116e-05
14:28467299 T C 0.337331 -6.0030e-05
14:28467611 T C 0.134835 1.0864e-06
14:28469070 G A 0.076798 -1.5471e-05
14:28473408 C T 0.704370 -1.6462e-06
14:28474858 C T 0.837430 5.2856e-06
14:28476698 A G 0.871786 1.3113e-05
14:28477198 A G 1.864156 8.2556e-06
14:28480782 G A 0.077002 3.6340e-05
14:28486535 A C 0.244123 2.3876e-05
14:28487308 C T 0.508025 -1.3743e-05
14:28493039 C T 0.064220 5.5922e-07
14:28497378 C T 0.116941 -1.6382e-05
14:28515559 A G 0.042237 -7.8477e-05
14:28516404 A C 0.040014 1.9510e-06
14:28517524 A G 0.118003 6.8049e-05
14:28521898 T G 0.504357 -2.8261e-05
14:28522305 T C 0.972810 -2.0851e-05
14:28522363 G A 0.137376 2.2730e-05
14:28531115 G T 0.628942 -2.2037e-05
14:28538565 G T 0.137402 -1.0936e-06
14:28538595 C T 0.062296 1.1175e-05
14:28574719 C T 0.414629 1.0053e-05
14:28575567 A G 1.538954 -2.3254e-06
14:28592470 T C 0.085646 8.1522e-05
14:28600315 A G 0.124673 3.0212e-05
14:28606101 A G 0.951943 -2.8254e-05
14:28614067 A G 1.525228 -4.5479e-05
14:28652999 G A 0.043724 -1.5740e-06
14:28657255 G A 0.890368 4.0988e-05
14:28657388 T C 0.126685 -2.1349e-05
14:28669164 C T 0.041786 4.2449e-06
14:28669278 G T 0.031545 3.4635e-05
14:28675283 C A 0.124218 5.0281e-05
14:28692283 T C 0.028546 -7.3241e-06
14:28696298 C T 0.023895 1.0833e-05
14:28714405 G T 0.050945 -1.4943e-05
14:28722279 C A 1.947266 3.7917e-05
14:28722661 T G 0.040786 4.5504e-05
14:28726466 T G 0.647599 -3.9469e-05
14:28729650 G A 1.077113 1.1082e-05
14:28736907 T C 0.185810 1.1490e-05
14:28750123 A G 0.032688 5.4952e-05
14:28762220 C A 0.024548 4.1726e-05
14:28765364 A G 0.047894 -4.2503e-05
14:28765634 A G 0.050540 -3.8099e-05
14:28769451 G A 0.874438 -8.9731e-06
14:28779657 C T 0.397579 3.3218e-05
14:28788825 T C 0.076986 -9.4235e-05
14:28799020 G A 0.070657 3.6688e-05
14:28818141 G A 1.916088 -1.3996e-05
14:28822289 A C 0.060595 -6.1043e-05
14:28824751 G A 0.292101 -1.2280e-05
14:28826014 A G 0.051789 4.3843e-05
14:28832783 C A 0.023528 -1.6143e-05
14:28834081 C T 0.095055 2.2589e-05
14:28837590 A G 0.373541 4.1547e-06
14:28868211 T C 0.481942 -2.0719e-05
14:28877226 A T 0.054340 6.3897e-05
14:28878139 C T 0.023950 3.2526e-05
14:28895034 C T 0.087622 -1.4083e-06
14:28895888 T G 0.047222 -4.5292e-05
14:28896281 G A 0.107340 2.7536e-05
14:28908688 T G 0.049287 -4.6701e-05
14:28914556 T C 0.048959 -3.5926e-05
14:28914915 G A 0.753352 1.2511e-05
14:28925742 A G 0.172411 -3.3490e-05
14:28940037 C T 0.038745 -1.5439e-05
14:28944223 A G 1.697139 5.7473e-06
14:28957927 C T 0.972554 9.2447e-05
14:28958393 A C 0.049699 -4.4621e-05
14:28962151 T C 0.068774 -4.3288e-06
14:28963677 C T 0.588643 1.7903e-04
14:28965561 A G 0.072841 5.4471e-05
14:28971309 A G 0.022457 6.9911e-05
14:28982622 A C 0.029913 -1.7772e-06
14:28986877 T C 0.069050 -1.5282e-04
14:28990427 T C 0.728064 2.3559e-05
14:28995169 G A 0.092695 2.8633e-05
14:28997689 C T 0.200734 2.6914e-05
14:28997977 C A 0.073111 3.7397e-05
14:29011616 G A 1.007137 6.0234e-06
14:29012066 C T 0.860225 3.1700e-05
14:29019151 T C 0.021584 2.6117e-05
14:29019845 C T 0.048320 8.5882e-06
14:29021928 T C 0.862124 2.3433e-05
14:29024101 T C 0.167818 -2.6159e-05
14:29024313 T C 0.092160 5.6646e-05
14:29025356 G A 0.748889 -3.6920e-05
14:29028489 T C 0.259394 -3.0601e-05
14:29029142 C T 0.082238 7.7358e-05
14:29030067 C T 0.574547 -1.0712e-04
14:29031654 A C 0.393210 1.2540e-07
14:29036737 C T 1.467304 -2.2102e-05
14:29038578 T C 0.644003 -8.3465e-06
14:29044409 T C 0.022308 5.9867e-05
14:29044666 T C 1.687992 -3.1752e-05
14:29046550 G A 0.265996 2.8838e-06
14:29052406 C T 1.175676 4.7384e-05
14:29054166 C T 0.511203 -3.9481e-05
14:29065181 A G 0.254684 9.1779e-06
14:29065689 G T 0.503575 1.4518e-05
14:29066276 T C 1.424505 1.1566e-05
14:29066692 T C 0.859861 1.1395e-05
14:29071794 C T 0.322404 7.6647e-06
14:29072662 A G 0.935238 -1.0015e-05
14:29079874 A G 1.832714 -1.6312e-04
14:29082530 G A 0.047180 -6.4655e-05
14:29083382 C T 0.400782 -9.0796e-06
14:29088119 T C 0.076694 -5.1754e-05
14:29098292 A T 0.103721 2.2458e-05
14:29098360 A G 0.701446 -1.3604e-05
14:29098928 A G 0.025135 1.4549e-04
14:29103202 G A 0.584700 -1.2488e-04
14:29112917 T C 1.104117 7.0713e-06
14:29129540 T G 0.115542 -5.4838e-06
14:29139646 G A 0.310326 1.1105e-04
14:29162473 A C 0.385096 -2.2201e-05
14:29169096 T C 0.053402 3.3139e-05
14:29186491 C T 0.944741 1.1079e-04
14:29190516 T G 1.776621 2.5298e-05
14:29198203 C A 1.241698 2.7261e-06
14:29198485 G A 0.427310 1.8297e-05
14:29198624 C G 0.061354 1.3087e-04
14:29200174 G A 0.072627 1.1794e-05
14:29200520 T C 1.338529 -4.2082e-05
14:29200907 G A 0.269144 -1.6014e-05
14:29202030 G A 0.108476 1.7802e-04
14:29213100 T C 0.121622 2.7130e-04
14:29213976 A G 1.212538 1.5350e-05
14:29216738 G A 0.489365 -4.9980e-05
14:29218722 G A 0.041215 2.8344e-07
14:29223074 C A 0.601026 -3.9430e-05
14:29224175 G A 0.285100 -3.1623e-05
14:29225492 A G 0.082007 2.7176e-05
14:29228901 T C 0.072601 -4.9348e-05
14:29230860 C A 0.142511 5.6452e-05
14:29240395 C G 0.084185 -2.1415e-05
14:29249349 G T 0.366880 -5.8691e-04
14:29250993 T C 0.061604 1.8652e-06
14:29261946 G A 0.129626 1.8664e-04
14:29261974 C T 1.261737 -3.7608e-05
14:29262632 G T 1.927162 4.8505e-05
14:29264552 A G 0.498168 -4.1592e-04
14:29272237 A G 1.748642 2.0312e-05
14:29279777 G A 0.676801 -4.5690e-06
14:29290554 C T 0.056450 4.7462e-05
14:29291946 G A 0.062731 -6.2272e-05
14:29295249 A G 0.041228 -1.6975e-05
14:29297621 A G 0.054879 -4.3418e-05
14:29307267 A G 0.031666 -4.2632e-05
14:29309811 T C 1.745656 9.4164e-06
14:29335593 T C 0.056882 -1.6815e-05
14:29337231 T C 0.093296 -7.5511e-05
14:29340464 G A 0.057677 4.2991e-05
14:29342800 T C 0.029579 1.5652e-05
14:29380290 G A 0.039147 1.9907e-05
14:29383170 A G 0.046800 1.4197e-05
14:29383787 T A 0.086821 -2.1417e-05
14:29396922 T G 0.055632 4.8441e-05
14:29401447 A G 0.333413 -5.3343e-05
14:29404590 G A 0.044645 -9.2682e-05
14:29433065 C A 0.141365 3.6865e-05
14:29441014 C T 0.055168 9.7713e-05
14:29469373 C T 1.322190 3.1436e-05
14:29470355 G A 0.106698 -1.3377e-05
14:29475724 C T 1.936169 7.7332e-05
14:29476736 T C 0.042068 3.0548e-05
14:29479866 G A 0.060092 3.3390e-05
14:29482915 T G 0.034353 -8.3753e-06
14:29485731 T C 0.026612 1.3661e-05
14:29487829 G A 0.079187 3.6351e-05
14:29488447 C T 0.375024 -9.4835e-05
14:29489230 G T 0.091981 1.1073e-04
14:29502262 A G 1.662185 3.6790e-06
14:29507657 T C 0.395563 -7.1546e-05
14:29525676 T C 0.044236 -7.2752e-05
14:29561599 G T 0.080362 7.2131e-05
14:29573740 T C 0.059362 -2.0191e-06
14:29574263 G A 1.332787 3.4354e-05
14:29579407 C T 1.347539 3.3463e-05
14:29587561 A G 0.021714 4.9937e-06
14:29594419 C T 0.053000 7.5035e-05
14:29599901 T G 0.057794 -5.8870e-05
14:29615950 G A 0.084902 1.5378e-05
14:29625584 C T 0.044801 1.6274e-05
14:29629951 T G 0.068823 4.2146e-05
14:29646043 T C 0.126250 -1.3854e-04
14:29647200 A G 0.057138 1.7378e-05
14:29650365 G A 0.272809 -1.4486e-05
14:29655136 A G 0.102946 -8.6655e-05
14:29655327 T C 0.045931 3.0067e-05
14:29657285 T C 0.043386 9.7856e-05
14:29659737 A G 1.624538 1.2110e-04
14:29663281 G A 0.563304 4.7350e-05
14:29664525 G C 0.130723 9.0454e-05
14:29667038 G A 0.079339 3.6962e-05
14:29670290 G A 0.381710 -4.2514e-05
14:29678837 G A 0.241069 -4.9878e-05
14:29682012 A G 0.601188 -1.1413e-05
14:29685328 A G 1.543280 3.9667e-05
14:29695661 T G 0.627384 -3.4461e-05
14:29705948 G A 0.061358 -1.9519e-05
14:29711805 C T 1.955267 -1.5064e-05
14:29722624 A C 0.069943 -5.8807e-05
14:29723233 T C 0.053036 -9.8738e-06
14:29731282 C A 1.087632 -6.1104e-06
14:29742409 G A 0.068112 -6.1364e-05
14:29744314 C T 1.895808 -2.5207e-05
14:29744357 G A 0.106464 -1.7743e-05
14:29755868 A C 1.284438 2.9337e-05
14:29758837 C T 0.037800 -4.5567e-05
14:29760690 T C 0.045983 7.3899e-06
14:29770754 T C 0.113202 1.1105e-04
14:29771761 T C 0.032789 1.0305e-05
14:29774860 C A 0.037359 -7.5782e-05
14:29788586 A G 0.229806 3.4830e-05
14:29789610 C G 0.086655 -2.8442e-05
14:29796042 A G 0.076064 -7.1987e-05
14:29807595 A G 0.381408 2.7447e-05
14:29807759 A G 0.201191 8.1588e-05
14:29817634 C T 0.069368 -2.0521e-05
14:29819524 G A 0.042688 1.5453e-04
14:29827085 C T 1.263769 2.2026e-05
14:29834740 T C 0.196475 -1.7749e-06
14:29839066 T C 0.039861 4.1264e-05
14:29840838 G A 0.074425 -1.0714e-05
14:29853841 A C 0.048696 -9.1117e-06
14:29857214 A G 0.028767 -4.9564e-05
14:29866165 C T 0.192681 1.2672e-04
14:29880701 T G 0.132524 -1.1927e-06
14:29885363 A G 0.147542 -2.3168e-05
14:29888156 G T 0.031088 4.0673e-06
14:29889177 G A 0.385089 6.2848e-06
14:29891005 T C 0.168279 1.5354e-05
14:29896342 C T 0.066106 1.1114e-06
14:29899685 G A 0.666041 3.9249e-05
14:29904426 T C 0.873653 5.8499e-05
14:29905760 T G 1.267086 8.5034e-05
14:29907469 G C 0.049134 2.1706e-04
14:29910571 A G 0.154426 2.4287e-06
14:29910990 G A 0.057541 -1.9571e-05
14:29911388 C A 0.262341 -3.1592e-05
14:29912534 C T 0.059329 2.3052e-04
14:29915551 T C 0.089534 -6.7359e-05
14:29916395 A G 0.092209 1.5346e-05
14:29916912 C T 0.242062 4.7177e-06
14:29931291 A G 0.164547 -4.0486e-05
14:29932870 A G 0.056538 -1.1579e-04
14:29936108 A G 0.091530 -4.8515e-05
14:29942649 C T 0.964891 -1.1869e-05
14:29945203 C T 0.227307 3.4159e-05
14:29956489 A G 1.138626 -1.9346e-05
14:29967193 C T 0.246979 3.5591e-05
14:29969601 T C 0.207102 4.3365e-06
14:29970279 A G 0.164462 2.3513e-05
14:29970372 C G 1.180766 -3.1516e-05
14:29970690 G A 0.111784 -7.1727e-05
14:29972145 G A 0.071397 2.8776e-05
14:29975157 C T 0.789536 1.5769e-05
14:29977529 A G 0.050280 1.6813e-05
14:29978687 A G 0.036745 -2.5084e-05
14:29978861 C T 0.547747 -6.6171e-06
14:29988181 T C 0.140551 -1.9010e-04
14:29994378 C T 0.021055 3.9290e-05
14:29994410 A G 0.240465 4.2956e-05
14:29995029 G A 1.064392 -3.0465e-05
14:30000682 G A 0.572405 -8.4538e-05
14:30003272 C T 0.069914 1.7371e-05
14:30005216 T C 0.046495 3.3708e-05
14:30009114 G A 0.046700 6.0792e-05
14:30009328 C A 1.412996 -4.0334e-05
14:30014363 C A 0.364261 6.2355e-06
14:30015651 T C 0.028160 -8.1581e-05
14:30017695 T C 0.453347 1.5892e-05
14:30018024 G A 0.023898 3.8602e-05
14:30022094 C T 0.554410 -3.1469e-05
14:30022920 A G 0.094351 -1.2125e-05
14:30026463 C G 0.115331 7.6322e-05
14:30055819 T A 0.841659 2.1200e-05
14:30056131 A C 0.020224 -4.8454e-05
14:30063774 C T 0.429069 4.1414e-05
14:30064370 A G 0.024918 -1.6125e-04
14:30078329 A C 1.180587 -6.5729e-05
14:30080636 T C 0.072192 1.0038e-05
14:30082544 A G 0.050254 3.2063e-05
14:30096598 C T 1.957163 2.1988e-05
14:30105364 A G 0.050160 -2.2429e-04
14:30106184 T A 0.022165 -4.7224e-05
14:30113632 T G 0.111991 5.6087e-05
14:30127532 A G 0.227232 5.3823e-05
14:30128884 C A 0.064863 6.2251e-05
14:30134400 G A 0.033331 -2.3660e-05
14:30142583 G C 0.023885 1.5287e-05
14:30149560 C T 0.100258 7.2974e-06
14:30149904 T C 0.162690 1.1902e-05
14:30152689 C T 0.067953 -1.4205e-05
14:30153674 A C 0.830844 1.2014e-04
14:30154387 T C 0.072263 2.8106e-05
14:30159565 A C 0.249761 4.2134e-05
14:30160472 A G 0.068878 -9.7557e-05
14:30173569 G A 0.043487 6.3614e-05
14:30174361 G A 0.026524 5.7466e-05
14:30175754 T C 0.073390 3.5084e-05
14:30189532 C T 0.118366 -4.4371e-05
14:30189605 G A 0.075882 8.8937e-06
14:30191677 A G 0.035057 8.3621e-05
14:30209708 C T 0.070339 3.5101e-05
14:30211596 A G 0.021007 3.4804e-05
14:30212887 G C 0.078430 -1.9459e-04
14:30221103 T C 0.094257 1.0492e-04
14:30235934 A G 0.402350 -2.4930e-06
14:30241539 A G 0.036034 -1.4834e-05
14:30266324 T C 0.034428 -8.5962e-06
14:30275556 C T 0.118846 5.3743e-05
14:30282403 T C 0.037732 6.9386e-05
14:30287870 C T 0.484159 3.8527e-05
14:30298774 T C 1.467190 1.9793e-05
14:30302188 C T 0.410042 -7.4273e-05
14:30302922 G A 0.045551 -2.0836e-05
14:30305861 G A 0.695188 -5.8440e-06
14:30317133 G A 0.693095 1.5652e-06
14:30319193 A G 0.173080 -8.1939e-05
14:30322765 G A 0.099755 6.0113e-05
14:30332962 T C 0.287392 -1.4383e-04
14:30333057 T C 0.033766 -5.1702e-05
14:30334646 C T 0.065840 1.9724e-05
14:30337037 G A 0.085009 -1.2096e-04
14:30337233 A G 0.026385 -2.8149e-05
14:30355273 T C 0.714182 1.5591e-05
14:30360712 G A 0.097366 1.1051e-05
14:30361892 A C 0.144300 7.6294e-05
14:30364061 G C 1.419056 1.6634e-05
14:30370764 A G 0.028595 -3.9805e-05
14:30370930 C T 0.080375 -8.1979e-05
14:30375787 G T 0.075928 -5.5768e-05
14:30376396 T C 0.172314 -4.7661e-05
14:30387520 T C 0.183859 -1.6286e-05
14:30391548 A G 1.901254 5.6199e-05
14:30395066 C T 1.211480 -9.6148e-07
14:30395204 A G 0.208436 1.0956e-07
14:30398527 C T 0.140051 -3.3683e-05
14:30402136 T G 0.031448 2.0220e-05
14:30405179 G A 0.042545 -8.9318e-05
14:30407021 T C 0.813999 5.7640e-06
14:30409550 C T 1.282530 -1.3488e-05
14:30414501 C T 0.568110 -1.9068e-05
14:30454138 G T 0.596667 -4.1741e-05
14:30454892 C T 0.934728 1.0736e-04
14:30465948 T C 0.022821 -3.3138e-05
14:30468542 T G 1.626196 9.2795e-06
14:30486988 C T 0.084578 7.8170e-06
14:30494365 G A 0.476626 6.0743e-05
14:30495790 C T 0.049436 -1.6209e-06
14:30501639 G T 1.446135 9.3593e-05
14:30503317 T C 0.077710 1.4748e-06
14:30506448 G A 0.133030 7.8741e-07
14:30515112 T C 0.086889 4.6266e-05
14:30523875 G A 0.064370 -2.3199e-05
14:30524129 T C 0.146049 -3.1012e-05
14:30532417 C A 0.073377 -5.1564e-06
14:30533024 C A 0.091112 3.8862e-05
14:30533835 C T 0.102514 -2.2671e-05
14:30536086 C T 0.225716 1.8128e-04
14:30543794 A G 1.544537 2.1296e-05
14:30547193 A G 0.116454 2.7578e-05
14:30550921 A G 1.578922 -9.3912e-06
14:30553297 A G 1.932998 4.6956e-05
14:30553607 C A 0.395352 -3.5527e-05
14:30556514 G T 1.184490 1.7244e-05
14:30573619 T C 0.024204 5.0569e-06
14:30575613 G C 0.469294 -6.1155e-06
14:30575835 C T 0.087804 1.9051e-05
14:30579109 T C 0.026213 6.9063e-06
14:30591931 A T 0.034369 7.3279e-07
14:30597459 A G 0.020546 -2.8696e-06
14:30602542 C T 0.085922 -6.1295e-05
14:30602994 A G 0.614603 -1.6805e-07
14:30603743 T C 0.444317 1.1446e-04
14:30605576 G A 1.859741 3.6079e-05
14:30627145 T G 0.025586 -6.8875e-05
14:30628221 T C 1.198832 -1.3109e-05
14:30634808 C T 1.352787 1.8840e-05
14:30636177 C T 0.065483 1.0165e-04
14:30639505 A G 0.045749 -3.5447e-05
14:30650492 T C 0.101177 2.1032e-04
14:30661917 T G 0.092254 2.5688e-05
14:30662307 C T 0.025557 -1.0350e-04
14:30670806 C T 0.045139 -4.2872e-05
14:30673999 C T 0.269767 -8.5041e-05
14:30675206 T G 0.185547 -7.0342e-05
14:30675207 T C 1.523027 -3.2341e-06
14:30676457 G A 0.173145 2.9902e-05
14:30687621 A G 0.037355 -4.4586e-06
14:30691706 C T 1.061225 1.5331e-05
14:30692051 T C 1.822944 3.9724e-06
14:30704673 G A 0.046943 7.1877e-05
14:30706482 A G 0.120070 1.8842e-05
14:30718857 T C 0.043263 2.1509e-05
14:30735255 T C 0.030309 -8.2043e-05
14:30738384 T G 0.043259 8.3154e-05
14:30742876 A G 0.049705 -2.9834e-06
14:30761985 C A 0.114646 9.6948e-05
14:30765002 G A 0.041604 1.7853e-05
14:30769195 A G 0.160967 -8.8593e-06
14:30773350 G A 0.287811 -7.3535e-05
14:30775197 T C 0.103565 -6.5570e-05
14:30776270 A G 0.109531 1.0038e-04
14:30780729 T G 0.952284 -1.7166e-04
14:30783163 T C 0.263613 -2.0311e-05
14:30783528 C T 0.585005 1.2513e-04
14:30789879 C A 0.027748 5.3202e-05
14:30792118 T G 0.590555 -3.8832e-05
14:30792163 C T 0.102163 -6.1240e-05
14:30793169 A C 0.029449 -8.3023e-05
14:30801657 T C 0.251676 4.3907e-05
14:30802062 T G 0.071867 -2.9730e-05
14:30802490 A C 0.617349 -3.9517e-05
14:30805351 C T 0.037897 -5.5798e-05
14:30806831 G A 1.924822 -4.4884e-05
14:30807799 T C 0.629296 -3.2835e-05
14:30810667 C T 0.668492 1.7048e-06
14:30811321 T C 0.143748 4.1839e-05
14:30814958 C G 0.035538 -4.4405e-05
14:30827014 C T 0.033837 -4.8741e-05
14:30828766 T G 0.071507 -1.7914e-04
14:30830737 G A 0.303539 -4.5314e-05
14:30841107 A G 0.064266 1.8930e-05
14:30841857 T C 0.055973 -6.6786e-05
14:30843276 A G 0.037897 -4.7280e-05
14:30846875 G A 1.817871 -2.8459e-05
14:30848146 C A 0.105117 4.4194e-05
14:30848490 A G 0.298632 -2.4863e-05
14:30849475 G A 0.147198 -2.2589e-06
14:30857723 T C 0.135939 -5.5747e-05
14:30858389 G A 0.156844 -8.6438e-05
14:30861717 T C 0.101388 -8.7675e-05
14:30864923 G A 0.904020 -9.4309e-05
14:30871509 A G 0.083848 5.5163e-05
14:30872657 C T 0.148974 -7.2750e-06
14:30873210 C T 0.264600 8.8520e-06
14:30881572 G C 0.090511 -1.6275e-04
14:30881639 T G 0.023782 -3.6654e-05
14:30881874 A C 0.106068 1.3708e-05
14:30888721 G A 0.052513 -2.6560e-05
14:30888955 G A 0.124501 -1.0650e-04
14:30890348 A G 1.754387 1.0669e-04
14:30890842 G A 0.127948 -2.5312e-07
14:30893512 T C 0.080433 -4.0111e-05
14:30910596 C T 1.790302 8.9027e-05
14:30929126 G A 0.037920 1.0986e-04
14:30932217 A G 1.466249 -1.0135e-05
14:30933561 A T 0.382804 3.0633e-05
14:30949575 T C 0.024064 2.1977e-05
14:30949620 T G 0.120914 8.7037e-06
14:30959900 G A 1.682270 -9.1363e-05
14:30973592 G A 0.044035 -1.8448e-06
14:30977472 C T 0.118863 1.4182e-05
14:30978701 C T 0.045135 -3.8724e-05
14:30987078 C T 1.119165 -7.9347e-06
14:30989820 C A 0.677758 -2.7534e-05
14:30991685 C A 0.035158 -2.2610e-05
14:30992649 G A 0.107804 -1.0753e-04
14:30992691 A G 0.079609 1.6747e-05
14:30994570 T C 0.089528 -1.2700e-05
14:31000470 T C 0.496684 4.8347e-05
14:31000608 G A 0.039838 -3.2079e-05
14:31001589 A C 0.088297 1.7715e-04
14:31007356 A G 0.020497 -3.1731e-05
14:31019400 A G 0.054535 -1.5995e-04
14:31019522 A C 0.233438 3.3634e-05
14:31028799 G A 0.071050 7.8791e-06
14:31029912 G T 0.094675 1.0884e-06
14:31030304 G A 0.075603 3.8606e-06
14:31058283 T C 0.022220 3.6541e-05
14:31061778 C T 0.090388 2.2131e-04
14:31068090 A G 1.592512 -1.4037e-06
14:31072181 T C 0.022425 -1.0499e-04
14:31078574 C T 0.107694 -1.6491e-06
14:31085525 A G 0.022253 -1.1164e-04
14:31088207 G C 0.105711 4.6607e-07
14:31090143 C T 0.130083 6.7299e-06
14:31091083 G A 0.043279 4.4905e-05
14:31124502 C T 0.087457 4.6577e-05
14:31129533 G A 0.081377 1.6559e-05
14:31138378 A G 0.218215 4.5398e-05
14:31144957 G T 0.073669 7.9183e-05
14:31153199 G A 1.954254 -1.5175e-04
14:31160823 A G 0.033314 -2.8781e-05
14:31161417 G A 0.647502 -2.9006e-07
14:31163515 C T 0.062094 -2.2201e-05
14:31164033 G A 0.045376 -6.5695e-05
14:31165832 A G 0.055655 6.7613e-05
14:31168934 A G 0.444064 1.5751e-05
14:31175573 A G 0.171606 -2.3913e-05
14:31189112 A G 0.029111 2.0050e-04
14:31195870 T C 0.027810 3.3008e-05
14:31211177 C G 0.021568 -1.2571e-04
14:31211357 C T 0.024664 -5.3016e-05
14:31225025 A G 1.580879 1.4408e-05
14:31230553 C T 0.176127 2.5242e-05
14:31231910 C T 0.066911 1.3146e-05
14:31235515 C T 1.691076 1.9816e-05
14:31237170 A G 0.109557 -7.2254e-06
14:31237820 C T 1.955887 3.1064e-05
14:31240107 T C 0.088859 7.8273e-04
14:31242422 G A 0.144699 9.1295e-04
14:31242697 A G 0.555897 -2.3800e-05
14:31242929 G C 1.334647 1.6042e-05
14:31244490 A G 0.310050 8.4632e-05
14:31245971 A G 1.449212 6.1694e-05
14:31246858 T C 0.703475 -7.4893e-06
14:31250666 C T 1.530356 3.9701e-05
14:31251070 C T 0.202123 4.3919e-05
14:31251643 A G 0.104500 -3.5997e-05
14:31254023 C T 0.044421 -4.9862e-05
14:31256109 A G 0.205586 1.5147e-05
14:31257862 G C 0.118259 -8.4115e-08
14:31258311 C T 0.191662 -1.4639e-05
14:31265093 A G 0.309895 5.5731e-05
14:31266586 C G 0.027897 2.2886e-05
14:31266892 G A 1.077174 -8.1109e-05
14:31268243 T C 0.126529 3.4975e-05
14:31269381 T G 0.403129 -1.4843e-05
14:31276450 C A 0.403087 -3.8751e-05
14:31276545 A G 0.044983 6.9588e-05
14:31276732 T C 0.056427 1.1042e-05
14:31293652 A C 0.031396 7.1140e-06
14:31294920 C A 0.097681 -2.2993e-05
14:31305706 A C 1.066230 -2.4417e-05
14:31306079 A G 0.022668 -1.0384e-05
14:31314666 C A 0.049134 5.0982e-05
14:31321906 G T 0.249946 1.7492e-04
14:31324667 A G 0.043220 9.4494e-06
14:31325508 A C 0.297733 1.0336e-05
14:31327804 C T 0.683546 1.0216e-03
14:31328575 T C 0.033830 -4.1737e-06
14:31328871 A G 0.385709 9.3215e-05
14:31329322 G A 0.092114 -6.4710e-06
14:31330282 G A 0.683140 8.7267e-06
14:31331309 C T 0.247940 -5.3356e-05
14:31334942 T C 0.930109 1.0006e-04
14:31349470 A C 0.049819 2.7198e-05
14:31352185 T C 0.098096 -3.2921e-05
14:31352863 G T 0.051851 1.8697e-05
14:31353247 C A 0.396715 -6.8199e-05
14:31353551 C A 0.091225 2.1908e-05
14:31355096 G C 1.287165 1.2676e-05
14:31355527 A C 0.108213 5.4426e-05
14:31357217 C T 0.467557 -1.8107e-05
14:31358044 C T 0.053178 -1.0744e-06
14:31358377 C T 0.228274 -2.8723e-05
14:31358529 A G 0.082309 2.3960e-05
14:31359859 C T 0.075022 4.4406e-05
14:31360443 T C 0.044824 -3.0968e-06
14:31368061 T C 1.800019 -8.4171e-06
14:31368063 A G 0.506503 -1.6338e-04
14:31381351 C T 0.955144 1.3153e-04
14:31396002 G A 0.176436 6.0245e-05
14:31407363 A G 0.290287 2.2279e-05
14:31413011 T C 0.064383 -3.7210e-05
14:31418375 C T 0.107227 -9.6324e-05
14:31433086 G A 0.073890 1.0644e-04
14:31434415 C T 0.044464 1.0731e-04
14:31447057 T G 1.454977 -3.9748e-06
14:31458519 A G 0.043675 -9.5294e-06
14:31466738 T C 0.215852 -1.3032e-05
14:31469887 G C 0.063721 -6.2883e-05
14:31478515 T C 0.171184 5.7632e-05
14:31492095 A G 0.498765 -1.4002e-04
14:31493263 G A 0.044055 5.5930e-06
14:31505795 G A 0.201399 2.1497e-05
14:31506505 C T 1.842571 2.6522e-05
14:31513614 T C 0.129869 -2.9047e-05
14:31514017 T C 0.103851 -3.9471e-05
14:31526395 A G 1.587277 5.3768e-05
14:31526804 C T 0.030549 -7.2963e-05
14:31531855 C T 1.016683 2.8158e-05
14:31549745 G T 1.717256 -7.6494e-05
14:31552620 C T 0.113439 -7.3550e-06
14:31570052 A G 0.063880 -1.8626e-04
14:31578027 C A 0.790996 -1.5359e-05
14:31591994 G A 0.032844 -1.2747e-05
14:31593549 T C 0.068800 5.8641e-06
14:31596501 A C 0.060355 -3.9740e-07
14:31614373 C T 0.300631 -2.6882e-05
14:31621374 C T 0.259332 -5.3248e-05
14:31639111 T C 0.524741 4.3513e-07
14:31645344 C T 0.031159 5.7131e-05
14:31677816 A G 0.046379 4.0070e-05
14:31678236 A C 0.029108 -5.1628e-05
14:31686696 G A 0.427810 -6.7819e-06
14:31708029 G C 0.853883 -3.0590e-06
14:31711001 G A 0.510060 -3.9906e-05
14:31720844 T C 0.326532 7.4357e-05
14:31723626 C T 0.143449 4.4152e-05
14:31725711 C T 1.214434 4.3860e-05
14:31727524 G C 0.033357 -1.0672e-05
14:31733807 C G 0.045635 9.1041e-05
14:31738519 A G 0.066236 -2.4898e-05
14:31780574 C T 0.817167 -5.3296e-05
14:31790886 G T 0.131956 2.8116e-05
14:31794076 C T 0.099025 -3.5834e-05
14:31819047 T C 1.865996 -1.3492e-05
14:31819145 G A 0.057054 5.0373e-05
14:31823484 A G 0.044879 9.1950e-05
14:31825300 G A 0.035307 1.1594e-05
14:31832701 A G 0.030263 3.1027e-05
14:31852790 G A 0.037239 7.4506e-06
14:31858025 T C 1.867476 -1.4270e-05
14:31858187 T C 0.038488 -7.0912e-05
14:31858209 T C 0.843649 9.8587e-06
14:31882473 A G 1.133592 3.4853e-06
14:31883968 G A 0.182132 1.3847e-06
14:31885951 T C 0.781068 -8.8927e-05
14:31892644 G A 0.241406 9.1413e-05
14:31895598 C T 0.091469 -2.1702e-04
14:31899674 G T 1.050027 -3.2741e-05
14:31913401 A G 0.082348 -2.8931e-05
14:31915216 C T 0.251848 1.7394e-05
14:31919287 C T 0.832399 2.5188e-05
14:31921538 A G 0.069371 -1.8148e-05
14:31925929 A G 0.174144 -4.0397e-06
14:31934141 G A 0.050432 -1.4765e-04
14:31941157 A G 0.126935 -1.0094e-04
14:31949890 G A 0.034330 -1.0025e-05
14:31952744 T C 0.224431 2.9348e-06
14:31958202 T C 0.137052 5.8423e-05
14:31958728 C T 0.995196 -1.8156e-06
14:31960514 A C 0.056216 3.8125e-04
14:31972654 G A 0.084282 3.2873e-05
14:31974472 G A 0.048884 -9.2534e-06
14:31985837 T C 0.187923 -7.7551e-06
14:31993501 C T 0.026790 -4.9359e-05
14:31997450 C T 0.229543 4.2977e-05
14:31999775 A C 1.481894 2.2985e-05
14:32003962 T C 0.319262 -4.4713e-06
14:32006120 G T 0.106344 -1.0457e-04
14:32006872 A G 0.255584 1.9917e-05
14:32019884 A G 0.387306 -2.3269e-05
14:32020545 A G 0.137993 2.1484e-05
14:32021438 C T 0.305240 2.9700e-05
14:32045408 G C 0.052416 -1.7746e-05
14:32074331 A G 0.713433 1.1968e-05
14:32093548 A G 1.077931 -7.1533e-06
14:32100902 C T 0.051559 -2.7484e-05
14:32115013 T C 0.059449 -6.8324e-05
14:32117119 C G 0.046466 -5.4029e-05
14:32128316 G A 0.067849 5.7584e-05
14:32147710 T C 0.050728 -1.4107e-05
14:32150720 A G 0.027154 -2.7308e-06
14:32165668 A C 0.713556 3.3573e-06
14:32194024 G A 1.875990 2.0678e-05
14:32199063 C T 0.044356 2.4969e-05
14:32199267 A G 0.059650 -5.1559e-05
14:32208824 A C 0.113046 -6.2041e-05
14:32231895 A G 0.851202 -4.2858e-06
14:32240738 C T 1.269011 7.1989e-07
14:32241035 A G 0.058128 5.2060e-05
14:32243469 G T 0.961983 -4.4741e-06
14:32253869 T G 0.069956 -1.5072e-05
14:32269553 C T 0.189503 2.5681e-05
14:32270266 G A 0.234882 4.5533e-06
14:32288386 G A 0.804800 9.2999e-06
14:32299798 C A 0.070877 -5.2979e-06
14:32307339 C T 0.022973 -8.1140e-05
14:32311447 G A 0.331391 -2.7142e-05
14:32313692 A G 0.061952 5.1413e-06
14:32317358 T C 0.295032 -1.9124e-06
14:32317391 T C 0.048427 -2.9900e-05
14:32323706 G A 0.981652 3.1050e-05
14:32327950 T C 0.071160 3.7037e-05
14:32329837 T C 0.024424 5.2730e-05
14:32345198 G A 1.024343 2.9277e-05
14:32345850 A G 0.208449 -3.2761e-05
14:32353250 C T 0.456054 7.1972e-06
14:32364723 T G 0.086038 3.6988e-05
14:32372331 C T 1.004044 2.8436e-05
14:32373430 T C 0.559779 -6.9473e-06
14:32380305 T C 0.066356 2.0992e-04
14:32381916 A G 0.558195 4.8708e-07
14:32381974 C T 0.050228 5.6967e-06
14:32382468 A G 0.277557 -3.8873e-05
14:32383598 T G 0.035989 -2.6298e-05
14:32384626 G A 1.673916 -6.5817e-05
14:32385747 T C 0.619841 3.1320e-05
14:32387323 A G 0.263467 -2.0860e-04
14:32388216 C T 0.461092 1.7795e-05
14:32388247 G A 0.149064 5.5972e-05
14:32388774 G C 0.310518 -9.1511e-05
14:32389856 G A 0.493805 3.7068e-05
14:32391695 A G 0.049118 1.6492e-05
14:32392531 A C 1.277119 4.1782e-06
14:32395427 C A 0.041714 1.6695e-05
14:32408102 C T 0.710382 -1.6857e-05
14:32411843 A G 0.060202 -6.6748e-05
14:32413699 A G 1.211045 9.5848e-06
14:32413910 G A 0.110654 2.2132e-05
14:32414211 T C 0.051614 -7.4344e-05
14:32416469 T C 1.535997 -1.7340e-05
14:32416819 T C 0.304487 2.9333e-06
14:32418509 T C 0.544897 8.6846e-06
14:32420322 C T 1.364469 1.2478e-05
14:32420957 T C 0.072452 -1.1638e-05
14:32427778 C A 0.565446 1.4594e-05
14:32429622 G C 0.042834 -1.2201e-04
14:32431086 A C 1.230903 -6.2975e-06
14:32433858 T C 1.004534 -6.8231e-06
14:32437017 G A 0.067421 -6.0479e-05
14:32448647 T C 1.155543 1.3308e-05
14:32452629 T C 0.402736 -2.1676e-05
14:32456524 A G 0.426336 -9.2692e-06
14:32470936 T C 0.059105 -4.1175e-05
14:32473796 A G 0.603762 4.9765e-06
14:32478244 G A 1.512303 -2.8731e-05
14:32479218 G A 0.280180 1.7947e-06
14:32484320 G A 0.422928 -2.6024e-05
14:32485703 T C 1.498986 -4.6497e-05
14:32487809 C T 0.031419 -5.6937e-05
14:32493840 A G 0.031140 2.9298e-05
14:32494330 T C 0.063873 1.8454e-04
14:32494332 G T 0.151976 -1.6004e-05
14:32494507 A G 0.078859 -1.1730e-04
14:32497038 C T 0.135046 1.1246e-05
14:32509543 G T 0.428037 -4.6552e-06
14:32510018 C T 0.046521 -7.0954e-05
14:32517552 A G 0.029579 -2.9779e-05
14:32519158 C A 0.567221 9.1047e-06
14:32534297 A G 1.158860 -4.8161e-05
14:32534857 A G 0.026112 4.2944e-05
14:32539302 G A 0.159480 -3.3124e-06
14:32544664 C T 0.118337 1.5393e-05
14:32545316 A C 0.030614 -7.4247e-05
14:32548639 G C 0.076259 -5.2316e-05
14:32553797 G T 0.058745 -6.4793e-05
14:32555130 T C 0.143235 2.2832e-05
14:32568007 G A 0.386991 9.4686e-05
14:32568311 C T 0.035512 3.7878e-06
14:32568475 C T 0.073847 -4.5063e-06
14:32593237 C G 0.070650 7.0156e-05
14:32613062 A G 0.072332 2.2891e-05
14:32615887 A G 0.162628 6.2189e-05
14:32620050 T G 0.040121 2.8918e-05
14:32620144 G A 0.040942 8.9184e-05
14:32625852 C G 0.196021 -7.3597e-05
14:32637503 C G 0.399335 3.7797e-05
14:32638655 G A 1.264552 8.0091e-06
14:32651796 C T 0.087204 4.0177e-05
14:32652119 A G 0.040695 1.6592e-05
14:32661232 T C 0.357400 5.5423e-05
14:32667056 C T 0.022074 3.4336e-05
14:32673428 G A 0.411026 1.0777e-05
14:32678286 G A 0.335874 5.1097e-05
14:32681428 G A 0.045934 -2.6445e-05
14:32683347 T C 0.416469 7.3906e-05
14:32694104 G A 0.433561 -6.7641e-04
14:32697327 C T 0.040442 2.6064e-05
14:32699698 A G 1.684403 -4.3942e-06
14:32714300 C A 0.728925 1.2255e-04
14:32717761 A G 0.118457 2.3007e-05
14:32721367 T C 1.273640 -1.8608e-05
14:32725762 A G 0.020218 1.3708e-04
14:32728083 G A 0.059141 3.6297e-04
14:32729020 G A 0.098447 4.0557e-05
14:32756157 T C 0.094669 -9.0964e-06
14:32765872 C T 0.642850 -2.8939e-05
14:32768110 T C 0.395274 -1.5858e-05
14:32769018 T C 0.040497 6.7349e-05
14:32774899 A G 0.162038 3.9359e-04
14:32775823 G A 0.264896 -2.3344e-05
14:32779347 A G 1.034197 -9.7101e-06
14:32780576 A G 0.810984 6.5411e-06
14:32782791 A C 0.092514 1.7515e-05
14:32787433 G T 0.079725 -4.9944e-06
14:32787754 G A 0.117999 1.2828e-04
14:32791654 C T 0.937088 -3.0723e-07
14:32801848 C T 0.026394 -2.1240e-05
14:32803635 C T 0.083760 -3.7725e-05
14:32803947 A G 0.625554 -1.2197e-05
14:32812578 A C 0.394946 -4.6767e-05
14:32826315 A G 0.177335 3.6182e-07
14:32827616 C T 0.022558 -9.7200e-05
14:32831881 G A 0.434116 -3.1989e-05
14:32835275 G A 0.084474 -9.8415e-05
14:32835317 C A 0.085029 5.2334e-05
14:32837029 A C 1.961499 9.0151e-05
14:32842189 A G 0.091043 4.2429e-05
14:32844098 G T 0.801246 2.6880e-06
14:32844576 G A 1.453571 -9.1348e-05
14:32848471 T C 0.074857 3.8365e-06
14:32849540 T C 0.066048 5.0357e-05
14:32851025 A G 0.073653 6.1214e-05
14:32851114 T C 1.858459 5.9451e-06
14:32851603 C A 0.327143 -1.0486e-04
14:32854561 G A 1.951155 -2.7462e-05
14:32860683 C T 1.782285 -1.3612e-04
14:32863519 G T 0.111904 5.0690e-05
14:32869155 C G 0.052305 -1.5601e-05
14:32876789 T G 0.197134 3.1883e-05
14:32878062 A G 1.479933 -9.9323e-06
14:32883750 T C 1.500290 -2.0903e-05
14:32884137 A G 0.123767 5.8311e-05
14:32887042 G A 0.766384 -7.0901e-05
14:32889182 C T 0.125750 1.7536e-06
14:32890444 C T 0.416047 6.1648e-06
14:32891088 C A 0.081884 3.7401e-05
14:32891501 G A 0.040536 1.9841e-05
14:32896974 T G 0.667992 7.3181e-05
14:32897417 T C 0.138097 3.6595e-04
14:32901536 A G 0.040182 4.9938e-05
14:32902252 A G 0.037985 1.6850e-05
14:32905352 G A 1.028436 7.7258e-05
14:32908192 G A 0.987166 -1.1459e-05
14:32909048 A G 0.055892 -1.0943e-04
14:32909977 C T 0.203135 7.1680e-05
14:32912038 G A 0.069978 8.8316e-05
14:32914506 C G 1.397342 9.7486e-06
14:32925445 C T 0.102400 -3.1072e-05
14:32926953 G T 0.353508 7.5026e-05
14:32927925 G A 0.964638 -1.6834e-05
14:32928865 C A 0.035126 3.0326e-05
14:32937567 C T 0.120499 -6.6465e-05
14:32939228 C T 1.405508 2.9579e-05
14:32943474 A C 0.078589 7.2261e-05
14:32944137 C T 0.026596 6.3438e-05
14:32947512 C T 0.775835 -1.7252e-05
14:32948091 C G 0.037180 1.7249e-05
14:32951556 C T 1.073795 -3.0358e-05
14:32958068 T C 1.110141 -3.4784e-05
14:32960493 A G 0.707269 1.4315e-05
14:32963837 T C 1.498048 6.7100e-05
14:32965980 T C 0.151551 -5.3630e-05
14:32968346 G T 1.369259 5.8785e-05
14:32969932 C T 0.056246 2.8148e-05
14:32973881 T C 0.561453 3.9321e-05
14:32974136 T C 0.081725 4.3889e-06
14:32976219 T C 0.170519 -1.2438e-04
14:32976382 A G 0.210406 -3.3831e-05
14:32977664 T C 1.512176 -3.6621e-05
14:32998938 G A 0.041961 1.5188e-04
14:33002428 A G 0.722423 2.4778e-05
14:33003445 G A 0.307876 7.1745e-06
14:33004641 G A 0.109226 4.3344e-05
14:33005513 A G 0.145543 -7.2792e-05
14:33010518 C T 0.091462 -1.2829e-06
14:33011580 T C 0.175978 1.5726e-05
14:33012886 G T 0.374842 -2.0927e-05
14:33014549 T C 0.084763 -1.0486e-05
14:33015014 A G 1.342109 -8.8975e-06
14:33015082 G A 0.182577 1.1264e-05
14:33015397 T G 0.107016 2.8994e-05
14:33015531 G A 0.020533 1.1875e-05
14:33024109 A G 0.125075 -7.4251e-06
14:33030293 G T 0.108048 -7.8108e-05
14:33033695 G A 0.561570 -5.2129e-05
14:33034852 T C 0.060751 -1.8335e-04
14:33037822 C G 1.240695 -2.7270e-06
14:33037863 C T 0.132995 1.1818e-05
14:33038036 A G 1.317013 -5.7236e-05
14:33039833 T G 1.635982 8.3885e-05
14:33041232 A G 0.441679 3.8272e-05
14:33044575 G A 0.075344 -1.5197e-04
14:33048583 G A 0.215008 -1.9710e-04
14:33054034 C T 1.200389 3.9483e-05
14:33059370 G A 1.611516 -5.9203e-06
14:33065432 T C 0.131450 -1.7585e-05
14:33066359 T C 0.039618 -3.3092e-05
14:33070507 T G 0.040835 5.1300e-05
14:33070570 T C 0.250497 -2.6144e-06
14:33072781 A G 0.048186 -1.1554e-06
14:33075706 C T 0.669569 3.3568e-05
14:33079995 G A 0.071822 -6.5423e-05
14:33086732 A G 0.033308 -3.1627e-05
14:33092727 G A 0.111161 2.4328e-05
14:33105540 T C 0.422905 -1.6892e-05
14:33105732 G T 1.104997 1.5207e-05
14:33111792 A G 0.045635 2.7281e-05
14:33112397 A G 0.039871 -2.1393e-05
14:33121374 T G 1.788442 1.3554e-04
14:33130057 C G 0.579052 1.1069e-05
14:33133475 T G 0.217021 -1.6849e-05
14:33140345 G A 0.146585 -2.4375e-05
14:33145230 G A 0.299664 1.6374e-05
14:33148212 G T 0.072659 4.8178e-06
14:33154649 A C 0.050686 4.8014e-05
14:33156122 T C 1.026881 2.0963e-05
14:33162914 A G 0.624145 3.6338e-05
14:33173145 T C 0.127308 5.7144e-05
14:33180351 A G 0.623743 4.1894e-05
14:33184890 A G 0.170415 -4.7185e-06
14:33186546 C T 0.479320 -3.9292e-05
14:33190555 A G 0.020455 3.1858e-06
14:33198189 A G 0.057005 -6.0021e-05
14:33199041 C T 0.322560 3.1776e-05
14:33202964 A G 0.034379 2.2176e-05
14:33205784 C T 0.485678 -4.9302e-05
14:33207522 A C 0.337019 -8.8471e-05
14:33218286 C T 0.184258 -6.9676e-05
14:33221668 C T 1.497424 4.4107e-05
14:33221815 G C 0.058255 8.0913e-05
14:33225986 C T 0.207183 -5.1154e-05
14:33230590 G C 0.166932 -5.6616e-05
14:33234473 A G 0.070141 -2.2428e-05
14:33234898 C T 1.379526 5.5009e-05
14:33236759 G A 0.106642 4.5159e-05
14:33237947 G A 0.026868 6.8161e-06
14:33244286 C G 0.022113 -2.3953e-05
14:33245114 T C 0.073594 -1.6065e-06
14:33246097 G A 0.772418 2.4325e-04
14:33249806 G A 0.045535 -1.0231e-04
14:33249819 A C 0.063529 -2.7602e-06
14:33250930 T G 0.198153 -2.1388e-04
14:33254318 C T 0.189597 -7.2827e-05
14:33254867 C T 0.057645 -3.5261e-05
14:33255298 T C 1.149941 -3.6695e-08
14:33257914 A G 0.256593 3.2805e-03
14:33269788 A G 1.362810 3.8059e-04
14:33270990 G T 0.848569 1.9213e-05
14:33271488 G A 0.224846 -2.2126e-05
14:33277595 G T 0.838508 1.6821e-05
14:33282470 A C 0.801876 5.7913e-05
14:33283260 C T 0.067865 -3.3249e-05
14:33285042 G A 0.109424 8.3033e-05
14:33289342 C T 0.170227 -2.2180e-05
14:33291494 T C 0.192872 -5.1574e-05
14:33291583 A G 0.083711 -3.5390e-05
14:33293122 G A 1.072319 -2.9562e-04
14:33293531 A T 0.598361 -2.3722e-04
14:33298151 C G 0.117243 -2.2377e-05
14:33304431 C T 1.078297 2.8143e-04
14:33305499 G T 0.950382 1.8271e-04
14:33310234 A G 0.436216 -1.9608e-05
14:33310288 A G 1.744170 -1.4862e-06
14:33311005 G A 1.422526 4.8941e-06
14:33313878 C T 0.110722 -1.7176e-06
14:33315424 T C 1.585651 -1.5029e-05
14:33326637 T G 1.573544 -7.1824e-06
14:33328818 T G 1.726474 -1.8962e-05
14:33334866 G A 0.053490 8.7381e-06
14:33336881 G A 0.641302 9.1191e-06
14:33348459 C A 0.214853 1.8625e-05
14:33351769 T C 0.067590 2.8736e-05
14:33357856 C T 0.117129 -8.2894e-06
14:33359973 T C 0.705003 -2.6254e-05
14:33361578 C T 0.516172 -1.5731e-04
14:33364845 C A 0.809072 5.9717e-05
14:33366346 T C 1.428978 -3.4328e-07
14:33367266 A G 0.282241 -1.1518e-04
14:33368609 T C 0.124296 2.4558e-05
14:33368778 C T 0.053464 2.4100e-05
14:33369457 T C 0.038553 1.5957e-05
14:33370691 G A 0.132767 -2.7987e-05
14:33371093 C T 0.282475 -3.1777e-05
14:33372035 C T 0.560937 4.8775e-05
14:33372051 A G 0.591493 -3.4152e-05
14:33372759 T C 0.710946 3.0009e-05
14:33374928 A G 0.647696 1.5257e-06
14:33378798 T C 0.740866 -5.4223e-06
14:33381098 C T 0.999731 4.7766e-05
14:33381862 A G 0.747938 1.5912e-05
14:33385835 A G 0.088700 -6.5744e-05
14:33393386 G A 0.106448 -7.8299e-05
14:33397375 G T 0.049796 8.8134e-06
14:33403769 T C 0.099768 -1.9675e-05
14:33406379 C A 0.631124 4.4063e-05
14:33410749 C A 0.382191 8.2270e-05
14:33421747 T C 0.621880 -1.6783e-05
14:33427617 A G 0.776270 1.6340e-05
14:33430768 G A 0.122482 -2.1058e-05
14:33435024 A G 0.051867 7.5264e-05
14:33438600 C T 0.291725 -3.5034e-06
14:33438846 T G 0.222603 -3.4229e-04
14:33441791 G T 0.371781 7.7042e-05
14:33441966 G A 0.263601 8.5083e-05
14:33442259 C T 1.312056 3.8229e-04
14:33445698 A G 0.232130 -2.9507e-05
14:33452144 A G 0.037261 -1.6261e-05
14:33453438 C T 0.025732 4.1577e-05
14:33454343 T C 1.381149 -2.8780e-05
14:33457893 C G 0.196949 -2.1537e-06
14:33470092 C T 1.695808 -3.4549e-05
14:33473177 C G 0.041422 -8.9887e-06
14:33476266 A G 0.056768 -5.3760e-05
14:33480922 T C 0.057190 -6.3028e-05
14:33481525 C T 0.213548 -1.6058e-07
14:33486279 G A 0.036099 -4.2308e-06
14:33486825 T C 0.046525 4.9724e-05
14:33486999 C T 1.723955 -1.9538e-06
14:33487363 T C 0.020744 1.5255e-04
14:33488345 T G 0.025758 -4.1649e-05
14:33489372 G A 0.538006 1.3164e-06
14:33491084 A G 0.062130 3.7974e-05
14:33493965 C T 0.036563 -4.7789e-05
14:33496159 T C 0.606381 6.1416e-06
14:33500575 A G 0.212227 -3.1498e-05
14:33501778 G A 0.064694 -3.2926e-05
14:33504047 A G 0.045561 -4.5422e-05
14:33508657 T C 0.202752 -5.0635e-05
14:33511670 G T 0.020578 6.0064e-05
14:33513371 A G 0.038112 8.6337e-06
14:33514609 T C 0.029666 3.8284e-05
14:33516335 A G 0.211857 4.6163e-05
14:33516718 C T 0.320047 -5.6920e-05
14:33519935 G A 0.231484 -1.8828e-05
14:33525951 A C 0.434905 -1.7188e-05
14:33526641 G A 0.666561 3.6228e-05
14:33530057 G A 0.432042 2.1111e-05
14:33530195 G A 0.529970 -5.3169e-05
14:33530308 G A 0.938042 8.6511e-05
14:33530379 C G 0.146377 1.2286e-05
14:33530555 A G 0.969003 7.9065e-05
14:33530797 G A 0.978422 1.4772e-04
14:33530901 T C 0.077337 -7.7698e-06
14:33531170 A G 0.657813 -8.5519e-05
14:33532144 G A 0.663393 8.6868e-05
14:33533937 C T 0.366919 -1.4574e-05
14:33534056 G A 0.060102 -1.1228e-04
14:33534493 T C 0.938039 2.7183e-04
14:33534494 A G 0.096074 9.9530e-05
14:33534535 T C 0.552076 4.4646e-04
14:33536896 G C 1.853870 4.2557e-06
14:33537669 G A 0.116480 -4.2922e-05
14:33539507 C T 0.044830 -1.1272e-06
14:33539762 G A 0.913978 -1.1332e-04
14:33540102 T G 1.474266 -7.5131e-05
14:33541824 G T 0.922488 -3.2129e-05
14:33542588 C A 0.151077 2.0220e-05
14:33550386 T C 0.545640 1.0242e-04
14:33553504 G A 0.092212 8.1803e-05
14:33553941 G A 0.046408 3.7695e-05
14:33554140 A G 0.296688 -6.0014e-04
14:33564266 T C 1.597939 -1.2748e-05
14:33568250 T C 0.075818 5.2792e-05
14:33569590 C A 0.095568 4.2696e-05
14:33571275 T C 0.032149 5.8858e-05
14:33571797 T C 0.438131 -1.1219e-04
14:33574670 G A 0.347234 3.9874e-05
14:33577754 C T 0.050293 -1.7711e-05
14:33578139 T C 0.091748 7.9838e-05
14:33583928 G A 0.633723 2.6867e-05
14:33584428 C T 0.054882 -6.4372e-05
14:33584752 A G 1.434846 -1.4807e-05
14:33586364 G A 0.677681 7.6675e-05
14:33586625 T C 0.131752 3.2806e-05
14:33588771 G T 0.114877 3.8690e-05
14:33589201 C A 0.086441 -1.9926e-05
14:33589558 C T 0.304192 1.9415e-05
14:33592437 T C 0.703604 4.3302e-05
14:33595247 A G 0.098239 4.2945e-05
14:33597135 C T 0.573505 -4.8535e-05
14:33600978 C T 0.460118 -3.0244e-05
14:33601193 C A 0.332245 -7.1370e-06
14:33603722 T C 0.106565 -5.9513e-06
14:33603946 G A 1.956458 -8.9923e-06
14:33604467 G A 0.483465 -9.3682e-06
14:33605665 G A 0.062215 4.9091e-05
14:33609434 T C 0.603139 -7.3966e-05
14:33614549 T C 0.054217 2.6967e-05
14:33616636 G A 0.099473 2.5585e-05
14:33621115 C T 0.159912 4.1779e-07
14:33621512 T G 0.433821 5.5512e-05
14:33624103 G A 0.683799 -4.3831e-05
14:33625591 C T 0.076970 5.1175e-06
14:33627404 C T 1.228300 2.3867e-06
14:33631893 T C 0.151213 -6.6870e-07
14:33636315 A G 1.838284 2.7992e-06
14:33637065 C T 0.045885 1.6233e-05
14:33652051 G C 0.059871 5.1000e-05
14:33654922 G A 0.099093 5.3109e-06
14:33655557 A G 0.099865 3.9689e-05
14:33658549 C T 0.084208 1.3077e-04
14:33661841 T C 0.034022 1.4088e-04
14:33662102 G A 1.961570 1.0795e-05
14:33665396 C T 0.399208 3.1467e-05
14:33665919 G A 0.045129 1.4535e-05
14:33673712 C A 0.711164 -2.3448e-05
14:33683839 A G 0.229410 4.1838e-06
14:33698117 T C 0.049378 7.3684e-05
14:33698334 G A 0.091167 6.7072e-05
14:33699017 A G 0.274367 -2.9452e-05
14:33705207 G A 0.269281 -1.5481e-05
14:33709003 A G 0.058553 -8.8909e-05
14:33711369 T C 0.023941 -5.8257e-05
14:33715332 A G 0.044873 -2.5762e-05
14:33725590 G A 0.059141 -3.4636e-05
14:33726532 T C 0.541174 2.9808e-06
14:33727927 A G 0.048261 -8.2167e-06
14:33729108 G A 0.025443 3.2778e-05
14:33740086 T C 0.386725 -2.3123e-06
14:33742135 G T 0.319466 1.5076e-06
14:33743657 T C 0.131356 2.8856e-06
14:33743849 G A 0.913559 4.6034e-07
14:33744739 A G 1.524890 1.1411e-06
14:33747674 A G 0.423931 1.4028e-05
14:33752832 G A 0.693341 1.7022e-06
14:33766517 C A 0.023649 -8.6803e-05
14:33778684 T C 0.037612 2.1941e-05
14:33784957 C T 0.108729 5.6008e-05
14:33786641 A G 0.070946 -1.6323e-04
14:33791664 A G 0.375832 3.2645e-05
14:33797206 T C 0.052834 -3.2320e-06
14:33803767 C T 0.144858 -4.1976e-05
14:33807653 G A 1.446976 -1.7805e-05
14:33808868 T G 0.059121 -1.0633e-05
14:33811222 G T 0.044421 -4.3057e-05
14:33817553 G A 0.773969 -7.1317e-05
14:33819649 A G 0.246508 -4.1899e-07
14:33820153 G T 0.051049 5.7523e-06
14:33821753 A G 1.152804 -2.3218e-06
14:33824451 C A 0.316510 2.8143e-05
14:33826676 A G 0.064357 -2.3276e-05
14:33828026 A G 0.028705 -2.5834e-06
14:33829068 G A 1.723533 -1.0206e-05
14:33832140 A G 0.404966 -3.9474e-05
14:33832381 C T 0.104805 -1.4392e-05
14:33832911 G A 0.149963 -6.6521e-05
14:33838909 A G 0.604787 3.2355e-05
14:33842053 T C 0.289459 4.2825e-05
14:33842910 A G 0.051572 4.2460e-05
14:33844684 T C 0.058972 -3.9753e-06
14:33845199 C T 0.056002 -5.1799e-05
14:33846320 T C 1.597416 7.7978e-05
14:33850155 C T 0.455262 1.0615e-05
14:33851414 T C 0.299817 1.1267e-05
14:33851744 T C 0.086616 -6.5315e-05
14:33856249 A G 0.070877 -4.0692e-06
14:33856336 C T 0.036933 3.4799e-05
14:33856533 T G 0.370103 3.2512e-05
14:33857055 G C 1.415203 -2.6944e-05
14:33859612 G A 0.871173 4.3689e-06
14:33861413 T C 0.198429 2.1884e-05
14:33862154 T C 0.780889 3.0529e-05
14:33862517 A G 0.156286 6.0059e-06
14:33864428 A G 0.031068 -5.1561e-06
14:33867774 A G 0.121722 -1.8061e-05
14:33877000 G A 0.046836 -1.6645e-05
14:33883076 C T 0.374449 5.3107e-05
14:33885682 G A 0.150648 3.8714e-05
14:33887575 G T 0.124397 -5.2177e-05
14:33888667 T C 0.166423 6.1404e-05
14:33890414 A G 0.156848 3.6099e-05
14:33898566 T C 0.054181 -7.4805e-05
14:33898972 G A 0.143488 -4.0494e-06
14:33899112 T C 0.052305 -3.9853e-05
14:33902503 A G 0.166598 -7.1219e-05
14:33907269 A G 0.282673 -4.4399e-06
14:33907458 C T 0.421114 -1.2387e-05
14:33907747 G A 0.281059 -1.3775e-05
14:33909795 A G 0.221250 3.5065e-04
14:33911148 G T 0.756280 8.5336e-05
14:33912069 C A 0.536065 -3.2181e-05
14:33912835 C A 0.143810 -9.7476e-05
14:33914037 C T 0.287282 -1.4135e-06
14:33915181 A G 0.147977 2.8019e-04
14:33915360 G A 0.061501 -1.8301e-06
14:33916758 A G 0.311897 -9.7340e-05
14:33917776 G A 0.025515 5.4500e-05
14:33918000 T C 1.615304 3.2621e-05
14:33924157 A G 1.671085 2.8955e-04
14:33925609 G A 0.096678 9.3570e-06
14:33926425 C T 1.502150 3.8617e-05
14:33930078 C T 0.205807 1.6926e-05
14:33930210 A G 0.748084 3.6942e-05
14:33930439 C T 1.534007 -4.3388e-05
14:33931590 A G 0.267956 6.0544e-05
14:33933329 T C 1.825349 -7.0283e-05
14:33938199 T C 0.082958 3.9975e-05
14:33938896 A G 0.134264 -4.0006e-05
14:33939486 A G 0.030520 -4.6475e-06
14:33940069 T C 0.249962 -4.7578e-05
14:33940710 T C 0.138139 7.4578e-05
14:33946857 T C 0.052305 -4.8106e-05
14:33948609 A G 0.034713 -1.1568e-04
14:33950290 G A 0.070056 -2.1160e-05
14:33950855 T C 0.421623 2.5338e-05
14:33955825 T C 0.251961 2.1329e-05
14:33956209 A C 0.026891 -5.8190e-06
14:33956739 G A 0.096191 1.1384e-05
14:33959696 A G 0.029848 4.1493e-05
14:33962819 A G 0.040838 7.4308e-06
14:33963632 A G 0.096139 7.1134e-05
14:33963646 A G 0.052331 6.5601e-05
14:33968109 G T 0.668284 -1.1269e-05
14:33968264 A G 0.795300 -1.2795e-05
14:33970872 A G 0.143767 -6.0544e-05
14:33972183 C T 0.442867 -9.8464e-06
14:33976987 A G 0.597462 8.8801e-06
14:33980865 G A 0.751388 -3.6882e-05
14:33984115 G A 0.400688 2.8588e-05
14:33984314 G A 0.030043 -1.0687e-05
14:33984422 G A 0.171950 6.1123e-06
14:33985724 C A 1.272241 -1.6180e-04
14:33990238 C T 1.149873 -4.4894e-06
14:33993518 G A 1.501822 -1.3033e-04
14:33997022 A C 0.066376 -2.6787e-05
14:33998519 G A 0.050153 2.1756e-04
14:33998747 C T 1.955053 -1.9345e-05
14:34000861 A G 0.101332 -1.7632e-05
14:34002719 C T 0.598604 -1.6986e-05
14:34004080 G A 0.045496 5.2144e-05
14:34004665 A G 0.235362 -3.8553e-05
14:34012925 T C 0.675503 3.1222e-05
14:34015820 G A 0.236077 3.8013e-05
14:34021028 A G 0.845262 -1.8075e-05
14:34021298 T C 0.027894 -7.9799e-06
14:34022352 G T 0.044288 1.5512e-06
14:34025230 T C 0.069829 9.4964e-05
14:34026503 G A 1.663860 -3.2683e-06
14:34030869 A G 0.036103 -2.9609e-04
14:34035846 G A 0.045431 -2.1728e-06
14:34036007 G A 0.471916 4.1429e-05
14:34036241 A G 0.161015 -6.7693e-05
14:34036876 T C 1.675288 2.2008e-05
14:34039640 G A 0.357539 -2.3768e-05
14:34039657 C A 0.172908 -8.2314e-05
14:34041115 G T 0.186121 9.6770e-05
14:34043055 G A 0.676022 -7.3854e-05
14:34046997 G A 0.099086 8.6665e-05
14:34048277 G A 0.864967 8.7544e-05
14:34051690 T C 0.037170 -1.0893e-05
14:34052293 C T 0.194300 9.5554e-06
14:34052473 T C 0.032704 -4.3451e-05
14:34052995 G A 0.080118 -3.3300e-05
14:34053267 C T 0.522969 -2.8130e-05
14:34053321 A G 0.068024 -1.1223e-04
14:34053975 G A 0.814278 -1.9746e-05
14:34056091 G T 0.048472 7.2048e-05
14:34061647 C T 0.516510 -6.6065e-05
14:34061928 G A 0.068924 -2.6761e-05
14:34063004 T C 0.149165 -8.6583e-06
14:34067429 C T 0.137756 6.2810e-05
14:34067761 A G 0.033843 -2.6527e-05
14:34068361 T G 0.163602 -1.0715e-04
14:34069045 C A 0.333667 -1.4073e-05
14:34086795 A G 0.032263 -1.0306e-04
14:34087216 A G 0.249624 -3.1235e-04
14:34091233 T C 0.045593 -1.9542e-04
14:34106848 T G 0.113637 -2.7849e-05
14:34107853 A G 0.113913 3.9307e-05
14:34110774 A C 0.205784 -2.7718e-04
14:34115818 C T 1.077187 9.1266e-06
14:34116206 G A 0.122991 1.3397e-04
14:34119371 G A 0.230984 9.8598e-04
14:34121869 T C 1.038777 -7.2779e-06
14:34125312 T C 1.005196 -2.2555e-04
14:34125314 A G 0.868622 -8.9541e-05
14:34126490 A G 0.137717 -4.0040e-05
14:34126835 A G 0.087739 5.4135e-05
14:34127428 C A 0.038560 -3.6490e-06
14:34136476 G A 1.196069 -2.4300e-05
14:34136989 A G 0.152109 -1.6764e-05
14:34138233 T G 1.304036 -1.0794e-05
14:34144403 G A 0.206313 1.7168e-05
14:34147571 G T 0.570379 -1.3830e-05
14:34148256 T C 0.174836 4.5024e-05
14:34150357 G T 0.704458 1.0693e-05
14:34153059 T C 0.059576 -9.7083e-06
14:34155683 G A 0.706376 -6.7912e-06
14:34158215 C T 0.154702 -1.9318e-05
14:34158297 G A 1.339418 -1.9710e-06
14:34158683 T C 1.259926 2.8221e-05
14:34159760 G A 0.103449 1.5830e-05
14:34162510 C T 0.338980 1.7607e-05
14:34162773 G A 0.796316 6.6642e-06
14:34163277 C G 0.636765 1.9351e-05
14:34165193 T C 0.034155 1.4322e-05
14:34166586 G A 0.298239 -5.2359e-04
14:34166707 C T 0.307545 -2.3784e-05
14:34167110 T G 0.065824 2.3464e-05
14:34168932 T C 0.500407 -1.0424e-04
14:34173326 C A 0.534744 -1.7849e-04
14:34175791 T C 0.476681 -1.3378e-05
14:34182414 G A 0.922618 8.5913e-05
14:34187924 T C 0.085305 -6.7395e-04
14:34190494 A G 0.993648 1.4348e-05
14:34195244 A C 0.389143 -6.6084e-05
14:34195257 T C 0.063419 -4.5023e-05
14:34195326 G C 0.614388 -3.0245e-05
14:34195814 G T 0.745400 -3.4461e-05
14:34196570 A G 0.053769 6.6312e-05
14:34197424 G A 0.575926 -5.7618e-05
14:34198519 C T 0.677489 -2.2763e-04
14:34198597 A G 0.066155 -1.0084e-04
14:34201689 A G 1.086084 7.2678e-05
14:34201725 G T 0.023636 -4.9402e-05
14:34207733 C A 0.022629 -4.2612e-05
14:34208220 T G 0.047615 4.0405e-06
14:34208633 C T 0.310761 1.8122e-05
14:34210840 G A 0.030198 2.9740e-05
14:34217145 A C 0.074925 -1.2082e-05
14:34220910 C T 0.080417 1.0470e-05
14:34222024 T C 0.065081 -8.6881e-05
14:34224032 C A 0.478706 3.5182e-06
14:34232711 T C 1.421626 -1.2318e-05
14:34232787 G A 0.044363 -5.2101e-05
14:34232881 G C 0.072199 1.6248e-05
14:34233894 A G 0.443655 -1.8030e-05
14:34235259 G A 0.681313 4.8084e-05
14:34237791 A G 1.541969 1.1764e-04
14:34237985 T C 0.027440 4.7341e-05
14:34238829 G T 0.756033 5.5075e-05
14:34241223 T G 0.168844 4.9672e-05
14:34242623 G A 1.546241 2.1949e-04
14:34244566 G A 0.400026 7.4311e-05
14:34246601 A G 1.046947 -1.1315e-05
14:34247280 G C 0.057236 1.6152e-05
14:34252177 A T 0.042932 -6.3500e-05
14:34257954 A G 0.045931 -8.0093e-05
14:34258239 A G 0.758101 3.4896e-05
14:34262647 A G 0.050037 5.9395e-06
14:34262701 G A 0.112404 4.0752e-05
14:34269167 C G 0.340074 -1.5721e-06
14:34269721 T C 0.336250 2.0055e-06
14:34271414 C T 0.573534 -1.3779e-04
14:34275535 T G 0.047511 -3.0844e-06
14:34275677 T C 1.790052 2.3259e-05
14:34275727 G C 0.209543 2.1601e-06
14:34277178 G A 0.606985 6.1826e-05
14:34277634 G A 0.359438 -4.0706e-07
14:34277687 A G 1.663101 4.2180e-05
14:34278187 C T 0.087729 4.6828e-06
14:34278781 T G 1.273925 8.6423e-06
14:34281471 A G 0.100015 -2.0035e-05
14:34283710 C G 0.042052 -4.1928e-05
14:34283803 T C 0.828160 2.6137e-05
14:34285755 A G 0.028199 -2.4922e-05
14:34286388 A G 0.156916 -7.9678e-05
14:34289438 A C 0.632613 -1.0678e-04
14:34295074 C A 1.432477 -5.6056e-05
14:34303237 T C 0.261306 -6.9422e-05
14:34306451 C G 1.421828 -1.5398e-04
14:34307720 C T 0.614814 1.9198e-05
14:34310413 T C 0.251494 2.6494e-05
14:34310833 C T 0.337299 -4.8860e-05
14:34313949 C T 0.084084 -2.1124e-05
14:34314522 T C 0.053493 4.5693e-06
14:34314634 G A 0.062189 -2.3918e-05
14:34314839 G A 0.096824 8.5062e-07
14:34314886 G A 0.021052 5.0762e-05
14:34318125 A G 0.027160 8.9455e-05
14:34318276 A G 0.021928 3.7103e-05
14:34319139 G C 0.088807 2.2149e-04
14:34325511 G A 0.032513 -1.5550e-05
14:34328568 C T 0.036563 2.1497e-05
14:34331350 C T 0.030328 -6.1962e-05
14:34331485 T C 0.044204 6.2486e-05
14:34332142 T C 0.058446 -1.1989e-06
14:34337947 C A 0.085691 5.3875e-05
14:34346798 A C 0.039549 1.9926e-05
14:34357599 C A 0.116987 -4.4112e-05
14:34365940 C T 0.089794 4.6475e-06
14:34367270 G A 0.081076 -4.6645e-05
14:34369278 G T 0.111946 -8.9004e-06
14:34380132 T A 1.295354 -6.3451e-05
14:34382185 T C 0.037472 6.8450e-05
14:34386149 G A 0.062873 2.2684e-05
14:34386335 G A 0.051698 -5.0979e-05
14:34398253 A G 0.098911 5.1284e-05
14:34398928 T C 1.068560 -7.1719e-05
14:34398937 T C 0.358003 -2.5378e-06
14:34401758 A G 1.957906 8.2695e-05
14:34403241 G T 1.940648 -7.7505e-07
14:34403574 A G 0.020533 -5.4656e-08
14:34410156 T C 1.185608 1.7043e-04
14:34410797 C A 0.128217 -4.0380e-05
14:34410892 C T 0.716938 1.9480e-04
14:34416894 G T 0.105218 -1.1343e-05
14:34417917 G A 0.063938 -6.1639e-05
14:34417987 A G 0.036362 -2.7518e-05
14:34420681 G A 0.079596 5.4877e-05
14:34422396 A C 0.444016 -1.4592e-05
14:34426323 G C 1.517636 -1.8185e-06
14:34430712 T C 0.739749 -7.7858e-05
14:34440611 C T 0.442672 8.9030e-05
14:34441865 A G 1.671803 2.2785e-05
14:34443165 G A 1.823587 -2.3495e-05
14:34451956 T C 0.310125 -2.4573e-05
14:34456008 A G 0.622386 2.1992e-05
14:34457384 T C 1.731171 7.2904e-05
14:34457396 T C 0.209721 9.3343e-05
14:34459827 G A 0.465769 1.5040e-04
14:34461871 G C 0.680167 1.7963e-06
14:34462066 C T 0.051017 6.4575e-05
14:34464370 A G 0.094195 -1.1499e-04
14:34465232 C T 0.029812 3.2189e-05
14:34467816 C T 0.233259 3.9693e-05
14:34470154 T C 0.496103 2.8826e-05
14:34474169 A G 0.031682 -2.0768e-05
14:34474704 A G 0.314202 -3.9375e-05
14:34476077 G T 0.048193 -3.6653e-05
14:34484228 T C 0.045059 -6.4720e-05
14:34484259 C T 0.593612 -8.1838e-06
14:34488232 C T 1.143725 -1.6105e-05
14:34489962 C T 0.336211 -4.2576e-05
14:34492734 T G 0.029867 -7.3950e-05
14:34499356 C T 0.420594 -1.3829e-05
14:34504313 T C 0.106435 -2.7159e-05
14:34506408 C T 0.220627 -2.3650e-05
14:34506557 C T 0.162612 1.6809e-04
14:34506831 C T 0.037618 2.8364e-05
14:34507353 T C 1.065032 -1.1765e-05
14:34509293 A G 0.495422 1.7058e-05
14:34511534 C T 0.037693 -1.0848e-04
14:34516580 G C 0.282066 -2.5347e-05
14:34520209 C T 0.032091 -2.9831e-05
14:34522365 T A 0.267012 9.6134e-07
14:34523423 A C 0.415982 1.0797e-05
14:34526819 C A 1.397082 -9.1310e-06
14:34529033 C T 0.100252 1.1193e-05
14:34530592 A T 0.093036 4.1125e-05
14:34531889 T C 0.062747 1.0063e-04
14:34534057 C T 0.252354 3.6294e-05
14:34535266 T C 0.269819 -1.1596e-04
14:34536539 C G 0.644752 2.0930e-05
14:34537236 A G 0.135543 -4.2590e-05
14:34537313 T C 1.407128 -1.8937e-05
14:34537809 G T 0.310060 -2.4009e-05
14:34538309 T C 0.168055 -7.4025e-05
14:34540895 C T 1.542235 -4.2109e-05
14:34543349 A G 0.127876 -1.8595e-05
14:34544804 A G 0.050988 -1.3754e-05
14:34547558 T C 0.047528 -5.5899e-05
14:34552042 C T 0.036343 -8.6265e-05
14:34555711 A G 0.069070 -1.8732e-04
14:34556888 G A 0.577974 9.4567e-06
14:34562893 C T 0.463850 3.8178e-05
14:34564404 T C 0.335458 -5.6197e-05
14:34565738 C T 1.729100 -1.7243e-05
14:34567138 G A 1.797371 -9.5497e-06
14:34573556 T C 1.031825 -2.7498e-05
14:34573794 A G 0.098265 2.5202e-05
14:34574794 C T 0.032879 4.5020e-05
14:34575028 T C 1.123257 -1.6027e-05
14:34576767 C T 1.504516 -7.8745e-06
14:34582779 C T 1.602249 1.2863e-05
14:34589273 A G 0.562060 -7.0703e-04
14:34589518 A G 0.099748 -2.8016e-04
14:34591760 T C 0.055609 4.4075e-05
14:34591871 A G 0.905003 -3.4177e-05
14:34592326 C A 0.222389 -1.3886e-04
14:34594395 A G 0.482163 6.8736e-05
14:34594507 T C 0.278122 -4.7781e-05
14:34595938 A C 0.420033 3.7084e-04
14:34596273 G C 1.184028 -2.5678e-06
14:34598886 C T 0.460481 -1.1560e-04
14:34599660 T G 0.061978 3.7768e-06
14:34606014 G A 0.062039 -2.4819e-05
14:34608093 A G 0.273513 -2.3951e-05
14:34608508 A C 0.025009 -4.0671e-05
14:34618608 T C 0.087548 1.2765e-04
14:34618856 T C 0.260222 -2.8280e-05
14:34625828 C A 0.708587 3.9227e-05
14:34626656 C A 0.079865 -3.4094e-05
14:34627202 C T 0.488067 1.6606e-04
14:34630903 C T 0.342683 -1.0632e-04
14:34632233 A G 1.642068 3.6993e-04
14:34638094 T C 0.828043 2.5676e-05
14:34638971 T C 1.284130 4.2042e-06
14:34641963 C T 0.030276 4.3422e-05
14:34645430 G A 0.144043 1.2481e-05
14:34646269 T C 1.362963 -2.2695e-06
14:34647943 T C 0.125429 -4.3299e-05
14:34654112 G T 0.087126 2.7692e-05
14:34659230 G A 0.551388 3.7099e-05
14:34660205 C G 0.034476 3.7552e-04
14:34660396 A G 0.044538 8.7449e-06
14:34665355 T C 1.964268 5.1600e-05
14:34669724 T C 0.027982 3.0320e-06
14:34671541 T C 1.594557 2.8633e-05
14:34673635 A G 0.033626 4.3215e-05
14:34673982 A G 0.196615 -3.5229e-05
14:34675692 A C 0.038550 -4.1490e-05
14:34676577 C T 0.503286 1.5411e-05
14:34678571 T C 0.031192 3.5595e-05
14:34678663 T C 1.751956 3.4248e-05
14:34679728 C T 0.072935 -8.6095e-05
14:34680351 C T 1.250630 6.7222e-06
14:34684903 A G 0.069183 -1.4621e-04
14:34687173 C T 1.291189 5.7036e-06
14:34689216 A G 0.271403 -2.9413e-05
14:34690850 A G 0.058777 -2.5244e-05
14:34691557 A G 0.392652 2.4294e-04
14:34697753 G T 1.851013 -1.4573e-05
14:34697832 A C 0.454227 2.0203e-04
14:34701325 A C 1.909223 -1.4654e-06
14:34710711 C T 0.410659 -2.2662e-05
14:34718173 A G 0.735802 -1.6339e-05
14:34720312 C T 0.058375 7.1157e-05
14:34723099 T C 0.191383 -2.8679e-05
14:34723988 A G 0.250173 -4.2753e-05
14:34730718 C G 0.326429 -7.9465e-05
14:34733898 C T 0.175280 -1.7838e-05
14:34736390 G A 0.087846 -2.8667e-06
14:34748605 G A 1.306360 -5.6316e-05
14:34755751 T C 0.032633 3.0038e-05
14:34762507 T C 0.039936 1.3837e-05
14:34767100 G A 0.101810 -3.9564e-05
14:34771560 C T 0.113887 2.7498e-04
14:34772362 A C 0.045428 1.2671e-05
14:34772495 G T 0.056174 2.0803e-05
14:34772972 C T 0.179133 -4.2431e-05
14:34773287 T C 1.046314 2.4967e-06
14:34776715 C A 1.441815 1.7481e-05
14:34778004 C T 0.407829 -1.6171e-05
14:34780658 T C 0.234645 -2.7761e-06
14:34783204 A G 0.760304 1.2102e-05
14:34787942 C T 0.235668 -6.4274e-07
14:34787987 G A 0.427384 1.9245e-05
14:34789418 C G 0.048024 -1.1899e-05
14:34793839 G A 0.094416 -9.2851e-05
14:34797594 T C 1.932735 4.3432e-06
14:34801599 C G 1.927805 -6.6286e-07
14:34804884 A G 0.032746 -5.7937e-05
14:34806837 A G 0.785972 -2.8456e-05
14:34809159 C T 0.061556 2.5689e-05
14:34810720 C T 0.297924 -4.5602e-06
14:34813775 T C 0.077931 6.5159e-05
14:34826327 A G 0.528642 -3.8887e-05
14:34830904 A G 0.090475 -4.5533e-05
14:34831951 G T 0.167146 -2.0777e-07
14:34832445 G A 1.879816 -9.3366e-05
14:34832585 G T 0.053182 -1.5344e-05
14:34833694 A G 0.078128 4.5634e-05
14:34835801 T G 1.960431 -3.5864e-05
14:34838295 A G 1.572853 -3.5464e-05
14:34838383 G C 0.236284 2.3166e-05
14:34839062 C T 0.057995 1.4393e-05
14:34844376 C T 0.283208 4.3264e-05
14:34846809 C T 0.212668 3.1597e-05
14:34847610 A G 1.301595 1.8318e-04
14:34847661 T C 1.231445 5.6705e-05
14:34848942 C G 0.512939 2.7516e-05
14:34856416 C T 0.153985 -1.0035e-04
14:34857088 C A 0.201224 1.6877e-05
14:34873755 A G 0.130272 -1.3176e-06
14:34885778 T C 0.262847 3.0071e-05
14:34890846 C T 0.157731 -6.4389e-05
14:34891068 T C 0.091439 1.3468e-05
14:34892524 C T 0.061079 3.1659e-05
14:34897939 G A 0.093968 -3.3595e-05
14:34908894 A G 0.224820 -8.4099e-05
14:34909771 A G 0.063104 -3.1238e-05
14:34911680 C T 0.087626 -1.7084e-05
14:34926596 T C 0.447229 1.6505e-05
14:34930523 T C 0.338360 -1.7092e-04
14:34935645 A G 0.785073 -6.4059e-05
14:34935962 A G 0.314069 -1.0929e-04
14:34937528 A C 0.756598 3.0844e-06
14:34939742 A T 0.073542 2.3157e-05
14:34941762 C T 0.071222 2.2573e-05
14:34952633 G A 0.419475 -1.2645e-05
14:34958589 A G 1.321102 3.4311e-05
14:34958661 A G 0.054334 -8.5653e-06
14:34960398 A G 0.754404 8.1414e-05
14:34962461 A G 0.507587 -4.2436e-05
14:34969433 C T 1.407887 3.4220e-05
14:34974379 T C 0.063678 1.5122e-05
14:34987906 C T 0.027670 1.3194e-06
14:34989034 C T 0.035879 6.1654e-05
14:34991625 A G 0.788059 2.1004e-05
14:34993982 C G 0.050900 2.4867e-05
14:35001762 T G 0.305331 8.2722e-06
14:35006915 C T 0.062189 2.9554e-05
14:35009633 G T 0.844356 -2.8801e-05
14:35023193 G A 0.033918 3.3939e-05
14:35063261 C T 0.126747 4.5802e-05
14:35063316 A G 0.169795 -1.6301e-04
14:35087218 A C 1.253746 -1.5510e-06
14:35091019 C T 0.299927 8.1084e-06
14:35092018 T C 0.840786 -1.8533e-05
14:35093244 C T 0.057258 4.4035e-06
14:35099986 A G 1.261874 -4.0195e-06
14:35100835 T C 0.048654 -1.0061e-06
14:35101898 G C 0.066064 1.1748e-05
14:35103863 A G 0.055635 1.1100e-05
14:35110512 T C 1.124559 8.9495e-06
14:35116289 A G 0.258966 -3.2804e-05
14:35120180 A G 0.118519 2.0516e-05
14:35124426 T C 0.129304 4.1211e-05
14:35124467 T C 0.365920 5.1847e-05
14:35129558 G A 0.053279 -7.7608e-05
14:35130209 T C 0.215833 3.5920e-05
14:35132687 G T 0.698486 6.6665e-05
14:35139682 T G 1.099226 2.3925e-04
14:35139957 A G 0.066791 2.1838e-05
14:35150948 G A 0.080917 2.2702e-05
14:35152084 G A 0.334101 8.7114e-07
14:35157751 A G 0.036888 1.1019e-05
14:35158184 C T 0.183103 -2.9788e-05
14:35160401 C G 0.128071 -2.7609e-05
14:35160471 C A 1.098963 1.0234e-04
14:35173624 C T 1.581022 9.6106e-05
14:35177251 T G 1.276564 7.9049e-05
14:35179381 A G 0.022353 -2.1219e-05
14:35181786 C T 0.304146 -8.3952e-06
14:35184541 C T 1.177874 1.7071e-04
14:35185345 G A 0.302537 -7.0876e-06
14:35186880 G A 0.102786 -1.5140e-05
14:35187089 G A 0.048251 8.1744e-05
14:35191538 G A 0.502020 1.5648e-06
14:35194286 A G 0.591824 -8.7367e-06
14:35194682 A G 0.164274 -2.5696e-05
14:35205248 G T 0.352855 -2.7107e-05
14:35231108 T A 0.205700 8.0008e-06
14:35234582 T C 0.051747 6.5458e-05
14:35242828 A G 1.014723 -3.7219e-05
14:35247567 G A 0.031036 -1.7480e-06
14:35259151 A G 0.203048 -7.1657e-05
14:35263983 C T 0.187598 -1.8925e-04
14:35266904 T C 0.959263 4.4721e-06
14:35290480 G A 1.220234 -3.2963e-05
14:35293185 T C 1.915925 -2.6457e-05
14:35322561 A C 0.353748 7.8078e-05
14:35336880 T C 0.066239 -4.1776e-05
14:35347020 A G 1.301540 -1.0103e-05
14:35350318 A C 0.524416 6.7295e-05
14:35350579 G A 1.304114 -2.6703e-05
14:35353218 C T 1.564326 -1.1935e-04
14:35353543 T C 0.050163 -6.1790e-05
14:35367889 A G 0.414700 5.8689e-05
14:35374484 T G 0.476171 6.4473e-05
14:35389930 A G 0.024710 -3.4017e-05
14:35396645 G A 0.064762 4.0029e-05
14:35425012 G T 0.532443 7.5732e-05
14:35425457 T G 0.033042 -3.9096e-05
14:35435525 A G 0.357581 2.7890e-05
14:35439569 T C 0.432808 -5.9974e-05
14:35442205 C T 0.887918 1.7730e-04
14:35443162 A G 0.094481 -3.3247e-06
14:35452257 C T 1.132907 1.5359e-04
14:35466584 G T 0.577062 -1.1043e-05
14:35467199 A G 0.041834 3.9359e-05
14:35468886 G C 0.024213 6.5180e-05
14:35470754 C T 0.089667 -3.8562e-06
14:35472513 C T 0.023191 -1.8825e-05
14:35478921 T G 0.739149 7.3107e-05
14:35483957 T C 0.020594 -5.9246e-05
14:35485748 A G 1.698791 1.2687e-04
14:35490446 T C 0.067288 1.1388e-04
14:35512335 G A 0.303296 -3.6549e-05
14:35515096 T C 0.376553 3.2859e-05
14:35517610 C G 1.696068 1.0426e-04
14:35523487 T C 0.137717 -2.2640e-05
14:35530618 G T 0.305480 -4.7372e-05
14:35547063 G A 0.024866 -2.4692e-05
14:35549073 C T 0.055775 -4.3495e-05
14:35554376 C A 0.597764 -2.0290e-05
14:35575513 T C 0.131070 -3.5033e-05
14:35580504 A G 0.226352 -1.3715e-06
14:35597149 T C 0.687824 1.7069e-05
14:35604892 C A 0.329619 5.4063e-05
14:35630388 G A 0.845554 6.9585e-05
14:35636369 C T 0.320882 -9.6060e-06
14:35636611 C A 1.167413 5.1399e-05
14:35651090 G A 0.055434 3.1956e-05
14:35661293 G A 1.817066 1.0548e-05
14:35662319 T C 0.146500 -1.5778e-05
14:35675427 G A 0.043506 2.9247e-05
14:35682172 C T 0.503101 1.9476e-05
14:35700562 T C 1.620088 3.9296e-05
14:35704667 T C 0.330885 8.2921e-05
14:35711971 T G 0.067161 -2.1542e-05
14:35718076 G A 0.195427 -2.0620e-05
14:35725094 C T 0.051013 -1.4530e-05
14:35735967 G A 0.333913 -4.6543e-05
14:35736273 T C 0.031299 -6.0944e-05
14:35757792 G A 0.074798 1.7055e-05
14:35759510 G A 0.054863 3.2047e-05
14:35779739 G T 0.072812 -7.3818e-06
14:35801114 C A 0.041085 2.0132e-05
14:35801346 A G 0.049553 -1.1145e-05
14:35801851 T C 0.076967 3.7024e-05
14:35809244 C T 1.519905 7.1645e-05
14:35813502 A G 0.192541 -2.4046e-05
14:35813556 T C 0.067716 -2.0264e-05
14:35821950 C T 0.824963 8.6545e-05
14:35825436 C A 0.224025 -1.7619e-05
14:35831811 C T 0.592071 3.3359e-05
14:35832666 G T 1.125526 4.7633e-06
14:35834558 T C 0.362210 3.1352e-05
14:35836159 A G 0.297071 -2.6522e-05
14:35837825 A C 0.094568 -2.2018e-06
14:35841193 G A 1.960201 4.9580e-04
14:35841404 T G 0.025197 -2.5261e-05
14:35847819 C T 0.221915 -1.1394e-05
14:35848513 G A 0.747295 3.8899e-05
14:35850184 A G 0.048453 1.9812e-05
14:35857405 G A 0.386361 2.4511e-05
14:35857714 A C 0.262442 8.8602e-06
14:35858656 T C 0.072575 6.3480e-06
14:35860660 T C 0.090186 5.7292e-06
14:35861565 G A 1.668174 -2.2599e-05
14:35862956 T C 0.059848 -4.9280e-06
14:35863074 T C 0.733839 1.7989e-05
14:35863871 T C 0.132771 -3.9844e-06
14:35866802 T G 0.045343 5.4191e-05
14:35867430 A G 0.044538 -6.3227e-05
14:35871217 A G 0.721190 2.5131e-04
14:35872765 A G 0.106061 3.9149e-05
14:35872792 G A 1.504964 -3.3887e-05
14:35872926 A G 0.471705 -2.1921e-05
14:35873770 A G 0.583784 6.3111e-05
14:35874854 C T 0.591847 -4.7375e-05
14:35875407 A T 0.047787 3.0769e-05
14:35877721 C T 0.426482 -5.6249e-05
14:35883678 C T 0.162443 4.1292e-05
14:35885286 C T 1.287723 4.5831e-05
14:35885785 T C 0.739016 1.4812e-04
14:35888987 G A 0.992700 9.1174e-05
14:35888993 A G 0.062899 8.2563e-06
14:35896228 C T 0.323978 -7.0361e-05
14:35903866 G A 0.597572 -6.0333e-05
14:35905281 T C 0.025489 2.0649e-05
14:35908656 A G 0.517899 -5.2448e-05
14:35911045 A G 0.325922 5.3868e-05
14:35915944 T C 0.374238 5.0179e-04
14:35916197 A G 0.063039 -1.5709e-05
14:35918814 G T 0.050397 -4.1058e-05
14:35925523 G A 0.408059 -2.4986e-05
14:35926076 G T 0.203311 4.8909e-06
14:35930295 T G 0.111793 -5.1664e-05
14:35936786 T C 0.566692 1.2246e-05
14:35942242 G T 0.025547 -5.7045e-05
14:35945684 G A 0.072500 4.4439e-05
14:35947295 A G 0.804460 -1.4620e-05
14:35948532 C T 0.508324 7.1203e-05
14:35950863 A G 0.122222 -7.9416e-06
14:35974803 A C 0.038563 6.7669e-06
14:35975341 G A 0.825064 2.6018e-04
14:35979532 T C 0.060900 9.0634e-05
14:35983503 T C 0.295604 -2.9621e-04
14:35992878 T C 0.290793 3.9114e-05
14:36030155 A G 0.113215 7.4677e-05
14:36034126 C T 0.020552 2.1104e-05
14:36035306 G T 0.100031 4.1625e-05
14:36092934 T C 0.342589 -1.9445e-05
14:36099366 T C 0.175595 -7.1982e-05
14:36103679 C G 0.041929 5.1721e-05
14:36119671 C T 0.041120 2.7713e-05
14:36134730 C T 0.080430 -1.5701e-05
14:36140550 T C 0.073705 1.7126e-05
14:36141615 T C 0.041247 -6.3793e-05
14:36163635 A G 0.060283 -5.8917e-05
14:36180534 T C 0.047573 5.4688e-06
14:36181828 T C 0.240179 -4.5913e-05
14:36184388 A C 0.098953 3.6895e-05
14:36185921 A C 0.041130 -3.8001e-05
14:36190177 G A 0.082819 -7.1217e-05
14:36197089 G A 0.042974 3.8454e-05
14:36210844 T C 0.051695 5.1481e-05
14:36220313 G A 0.032815 -4.6065e-05
14:36232826 T G 0.302881 5.3949e-06
14:36236282 G A 0.024103 7.7949e-05
14:36247283 A G 0.041604 -1.7797e-05
14:36254076 A G 1.895695 9.7338e-06
14:36254670 T C 0.082208 -7.5173e-05
14:36279543 A G 0.113783 8.9288e-05
14:36320639 A G 0.311939 -5.8417e-05
14:36324332 C A 0.026751 -9.5345e-05
14:36346552 T C 0.047437 4.2884e-05
14:36347291 T G 0.059495 1.1736e-04
14:36352323 G A 0.119969 -1.3466e-05
14:36367330 C T 0.033827 1.3098e-04
14:36371632 A G 0.185904 3.6163e-05
14:36372573 G A 1.938324 -9.3932e-06
14:36387684 G A 1.653574 -4.4203e-05
14:36397680 T C 0.123118 -6.1825e-05
14:36398888 A G 1.446765 -9.8534e-07
14:36400741 G A 0.114296 1.7318e-05
14:36409827 A G 0.222769 -9.4933e-06
14:36420032 A G 0.186339 3.2939e-05
14:36420953 T C 0.033237 5.9539e-05
14:36422275 G A 0.116039 2.5534e-05
14:36424147 A G 0.045781 2.5172e-06
14:36425999 G A 1.969474 -4.7744e-05
14:36427230 A G 0.159623 1.4342e-05
14:36429783 C A 0.057414 -1.1922e-04
14:36430463 C T 0.257437 -3.5925e-06
14:36432323 A G 0.040419 2.3481e-05
14:36438473 C A 0.444580 3.6745e-06
14:36442110 A G 0.535017 -9.6421e-05
14:36444053 T C 0.110106 -3.5446e-05
14:36449424 C T 0.352028 -2.2073e-05
14:36454651 T G 0.254324 -6.8770e-05
14:36456085 C T 0.057375 -2.0272e-05
14:36456323 T C 0.034239 1.1120e-05
14:36458373 G A 0.184953 -3.8205e-05
14:36462769 A G 0.024762 -3.3420e-05
14:36463090 C G 0.076775 1.2830e-06
14:36465641 G A 0.167176 -1.4955e-05
14:36471214 G A 1.900099 -6.6930e-05
14:36471544 C G 0.698999 1.9914e-05
14:36485635 C G 0.093841 -1.2333e-04
14:36487078 G A 0.653665 -1.0133e-04
14:36487408 C T 0.119178 8.1244e-05
14:36487665 C T 0.118950 5.7084e-05
14:36488753 C T 0.832373 -1.8274e-05
14:36498512 G A 0.043039 3.2056e-05
14:36502543 G A 0.073841 1.3280e-05
14:36514190 C G 0.122650 -1.8987e-07
14:36519852 C T 0.888512 -3.5743e-05
14:36522802 T C 0.033077 6.6901e-06
14:36523990 G A 0.027391 -7.6283e-05
14:36524437 G A 0.030409 5.6384e-05
14:36534464 A G 0.037609 2.2841e-05
14:36534649 T C 0.044808 -4.2432e-05
14:36535851 A G 1.940814 2.5216e-05
14:36537424 C T 0.138840 5.8636e-05
14:36563799 A C 0.081686 -9.6288e-05
14:36564374 A C 0.167977 -3.9816e-05
14:36566919 A G 0.054425 2.4309e-05
14:36568222 A C 0.055178 -1.3019e-05
14:36573959 T C 0.044168 2.3298e-05
14:36575919 C T 0.066785 3.2673e-05
14:36579248 C A 0.266301 -1.0690e-04
14:36582940 A G 1.422052 8.9199e-06
14:36583310 A G 0.025976 -4.5416e-05
14:36586496 T A 0.052390 5.0761e-05
14:36587887 C A 0.024567 -3.9524e-05
14:36603728 G A 1.380347 1.1340e-05
14:36603838 T C 0.162959 -2.2329e-05
14:36624902 C T 1.368393 2.1713e-05
14:36634225 T G 1.407167 1.3677e-05
14:36649246 T C 1.179383 2.4269e-05
14:36653021 T C 1.598929 3.5328e-05
14:36660440 G A 0.046515 2.6978e-05
14:36662854 G T 0.065886 1.5623e-05
14:36664062 T G 0.060741 -1.7010e-05
14:36664270 A G 0.036687 -1.6047e-04
14:36668704 C G 0.123942 -4.9490e-06
14:36670115 G A 0.061124 1.1973e-05
14:36674527 T C 1.628507 2.7682e-05
14:36676866 G A 0.046729 -5.2208e-05
14:36681619 C T 0.094020 -2.9094e-07
14:36682200 G C 0.082114 -4.4156e-05
14:36683409 A G 0.048423 8.3406e-05
14:36683920 G A 0.171600 -2.2073e-06
14:36684779 G A 0.060131 -9.7713e-06
14:36684958 T C 0.022185 -1.6516e-05
14:36685635 T C 0.235681 -2.4570e-05
14:36687926 C T 0.037099 -7.0867e-05
14:36687974 C A 0.643496 -8.9194e-05
14:36697519 C T 0.093400 -7.1250e-05
14:36711129 A G 0.040033 1.1866e-05
14:36712785 C T 0.075600 5.2582e-05
14:36714009 C T 0.120826 3.0987e-05
14:36719782 T C 1.195871 -2.3672e-05
14:36721730 C A 0.040095 -5.2863e-05
14:36722498 T C 1.152229 -2.0660e-05
14:36722507 A G 0.039618 -6.6660e-05
14:36724415 C A 0.041448 3.6574e-05
14:36724607 C T 0.867216 -9.5478e-06
14:36729864 C T 0.089872 3.8872e-05
14:36731108 C T 0.022675 -7.0073e-06
14:36732149 G A 1.569691 -8.8335e-06
14:36733852 T G 0.103621 2.1105e-05
14:36738361 T C 0.078245 -1.3564e-04
14:36758468 A G 0.075331 -3.3214e-06
14:36761065 C A 1.899625 -1.4739e-06
14:36765507 A G 0.036700 4.4991e-05
14:36766832 C T 0.087424 -8.7112e-05
14:36767945 C T 0.031451 -2.0048e-06
14:36770451 G A 0.025934 -7.7917e-05
14:36780416 A C 0.253464 -3.5345e-05
14:36783118 T C 0.037216 -9.9952e-05
14:36789021 C T 0.023178 -6.4330e-05
14:36789729 G T 1.902176 2.2307e-06
14:36789775 T A 1.899703 6.1795e-06
14:36791410 G A 0.610747 1.0755e-04
14:36793365 C T 0.066359 1.2414e-05
14:36806433 T G 1.048193 -6.3463e-05
14:36810703 G C 0.024106 -3.8630e-05
14:36832139 C G 0.075418 -7.2399e-06
14:36832215 A G 1.038871 -4.6604e-05
14:36840063 G T 0.067882 -4.6709e-06
14:36840162 A G 0.076963 3.6662e-05
14:36848098 A C 0.069978 1.3245e-05
14:36860815 A G 0.047099 -5.1788e-05
14:36868831 G A 0.843214 5.7325e-05
14:36870342 T G 0.026813 -7.1533e-05
14:36872084 G A 0.032617 8.3757e-05
14:36874986 G A 0.046109 1.1499e-04
14:36875912 A C 0.315143 -2.0482e-05
14:36886845 T C 0.253785 -4.4642e-05
14:36887168 A C 0.080988 -2.4280e-05
14:36887280 C T 0.561986 3.1074e-05
14:36888334 C T 0.602710 -4.5281e-05
14:36897503 T C 0.627553 -1.8064e-04
14:36897836 G A 0.813308 6.7896e-05
14:36900126 G A 0.056703 3.3464e-05
14:36924063 G A 0.036236 5.0124e-05
14:36924547 C A 0.045204 -2.9322e-05
14:36929876 G A 0.498866 4.1621e-05
14:36936403 C T 0.131716 3.3655e-05
14:36941156 C T 0.098161 -1.5516e-04
14:36946282 T C 0.068570 -1.6743e-05
14:36947065 A G 0.036038 -8.3865e-05
14:36951248 A G 0.505747 4.2262e-06
14:36961169 C A 0.147214 -1.0686e-05
14:36965083 G A 1.919466 -8.3492e-05
14:36967653 A C 0.031364 -1.7305e-05
14:36969462 A C 0.525653 3.9773e-05
14:36979091 A G 0.185982 2.0160e-06
14:36979626 T G 0.098038 -1.1905e-05
14:36984511 T C 0.721200 -6.4834e-06
14:36991098 G C 0.084370 1.5737e-05
14:36998898 G A 0.499174 8.6867e-06
14:37000049 G A 0.185832 -2.8210e-05
14:37000896 G A 0.094961 3.8675e-05
14:37015887 C A 1.211977 5.7560e-06
14:37018022 T G 0.137542 -4.7435e-05
14:37018050 G T 0.028017 -2.5864e-05
14:37022816 G A 1.747656 -4.2058e-05
14:37024417 T C 0.029543 2.7753e-05
14:37024488 G A 0.822139 6.8471e-06
14:37039630 A G 0.695724 -1.5607e-05
14:37050642 G C 0.028069 -1.9157e-05
14:37059525 G A 1.188695 8.2495e-06
14:37059846 A G 0.058018 5.2702e-06
14:37061187 G T 0.020942 2.1487e-05
14:37066751 T C 0.888603 9.6612e-06
14:37067288 T G 0.038267 -9.0637e-05
14:37069192 T C 0.168081 1.6196e-06
14:37069682 A G 0.046765 8.8429e-06
14:37074056 C T 0.067645 2.5671e-05
14:37078409 G A 0.139275 -7.2821e-06
14:37086422 T C 1.249813 -1.8316e-05
14:37087658 A C 0.064438 2.0961e-06
14:37104797 A C 1.092880 1.9342e-05
14:37116281 C T 0.426132 3.0469e-05
14:37119760 G A 1.256635 3.0196e-05
14:37123793 A G 0.030426 6.5673e-05
14:37129874 G A 0.748866 1.7450e-05
14:37137046 C T 0.131466 -9.0920e-07
14:37140180 A C 0.101018 2.6848e-05
14:37142554 A G 0.273432 1.7344e-05
14:37142627 T C 0.023240 6.4715e-05
14:37143145 G A 0.213077 5.5709e-05
14:37143742 T G 0.113715 -5.3746e-05
14:37145916 T C 0.043860 -1.3524e-04
14:37146086 C T 0.224392 7.6835e-05
14:37146211 C G 0.200630 -2.0494e-05
14:37148962 C T 0.985849 -1.4029e-05
14:37151905 T C 0.067908 -4.8708e-05
14:37152350 C T 0.828777 -4.9839e-06
14:37153862 G C 0.079385 -1.8282e-04
14:37157010 C T 0.587299 1.5789e-05
14:37157245 A C 0.033262 -4.2745e-05
14:37160114 T C 0.154757 -1.8593e-05
14:37171951 C T 0.133271 -5.4829e-05
14:37172516 G A 0.117120 -8.1210e-05
14:37173458 A G 1.883221 2.0548e-05
14:37176342 T C 0.994963 -2.0883e-05
14:37178569 G T 1.066561 -3.2617e-05
14:37178908 T C 0.109823 2.2310e-05
14:37180685 C T 0.108204 -2.4333e-05
14:37187059 C T 0.546627 2.4069e-05
14:37188932 C T 0.466087 -7.1951e-05
14:37189871 T C 0.053052 -5.2842e-05
14:37190298 T C 0.084893 -1.1905e-05
14:37190613 G T 1.008981 -2.0757e-05
14:37197706 A G 0.049196 -4.5188e-05
14:37200750 C T 0.078382 -7.6309e-05
14:37200920 C T 0.073984 -4.3145e-05
14:37202985 A C 0.137143 1.2036e-05
14:37203237 G T 0.064152 -1.1911e-04
14:37206166 C T 0.225551 -3.1057e-04
14:37207785 G A 0.468239 1.7542e-05
14:37209574 C G 0.049933 -4.4536e-05
14:37210151 T C 1.011136 7.9066e-06
14:37219269 G A 0.842558 -1.9038e-05
14:37226055 C T 0.610506 2.9571e-05
14:37229479 A G 0.070852 -6.2822e-05
14:37232243 C G 0.380753 1.1085e-04
14:37241250 C T 0.297311 -6.5949e-05
14:37243034 C T 0.047787 6.9157e-05
14:37243138 T G 0.379844 1.1002e-04
14:37247672 T G 1.108346 3.0009e-05
14:37251537 C T 0.728214 -1.2601e-05
14:37256116 A G 0.429335 2.5205e-05
14:37266810 C T 0.380308 1.0911e-04
14:37270768 A G 0.027040 6.0798e-05
14:37273601 A C 0.163164 -6.2511e-05
14:37276962 G T 0.058884 1.8051e-06
14:37280489 A G 1.342641 -4.2117e-05
14:37286729 T G 1.521226 -3.2373e-05
14:37293146 G A 0.270530 4.5888e-05
14:37293168 C T 0.567520 5.8462e-05
14:37296231 T C 0.083724 -1.8541e-05
14:37297702 A G 0.029988 -6.3347e-05
14:37300028 A C 1.890693 -4.1779e-05
14:37310353 A C 1.477051 6.7466e-06
14:37310551 T C 0.122777 -6.5754e-05
14:37310934 T C 1.323257 -6.3057e-05
14:37310951 T C 0.059485 6.6786e-05
14:37311516 G T 0.031909 -3.2641e-05
14:37311723 T C 0.557111 3.2393e-05
14:37319744 C T 1.093192 -1.5106e-05
14:37323254 C A 0.078813 7.2292e-05
14:37324893 A C 0.057959 1.3204e-05
14:37325761 T C 0.544806 7.7403e-05
14:37327512 A C 0.132875 -5.8424e-05
14:37327850 C T 0.977095 -2.9323e-05
14:37330989 C T 0.370837 5.6486e-05
14:37332552 A G 0.045415 -2.0648e-05
14:37335713 G C 0.023976 1.2538e-06
14:37337889 T C 0.797205 -2.3116e-06
14:37338593 G A 1.046495 7.4139e-06
14:37342413 G A 1.893254 2.6595e-05
14:37346425 T C 1.025573 2.3134e-05
14:37346807 G A 1.843467 1.3530e-05
14:37350651 T C 1.144780 1.2061e-04
14:37351960 T C 0.146348 9.7112e-05
14:37354182 T C 1.735241 -2.0639e-05
14:37355006 A G 0.242659 -9.4928e-05
14:37377808 G T 0.031244 2.2442e-05
14:37379274 G C 0.123559 -6.2685e-05
14:37385108 A C 0.061845 6.4084e-05
14:37385687 T C 1.426385 -1.2347e-04
14:37387775 C A 0.157721 -5.6950e-05
14:37389739 C T 0.070316 2.9049e-06
14:37405908 T G 1.238410 -1.1188e-04
14:37414281 T C 0.042863 1.1033e-06
14:37414545 G A 1.385803 -9.3668e-05
14:37415923 G A 0.074753 -1.2203e-05
14:37423566 T C 0.514481 -1.0001e-04
14:37427767 G A 0.039962 -2.8082e-05
14:37428206 C T 0.033753 7.1683e-05
14:37429733 T G 0.796709 1.1494e-05
14:37431901 G T 0.071997 9.7333e-05
14:37432392 T C 0.695224 -2.5879e-05
14:37434262 G T 0.270767 -1.0057e-04
14:37434384 C T 0.048657 -4.5095e-05
14:37437528 A C 0.227582 7.8682e-05
14:37445440 T C 0.659978 -3.0637e-05
14:37446205 C T 0.101079 3.0099e-06
14:37446855 T C 0.425732 -5.7931e-06
14:37446906 T C 0.209319 -2.4442e-05
14:37448052 C T 0.403333 -2.7817e-05
14:37448950 T C 0.057278 1.6236e-05
14:37455764 A C 0.040822 -9.3939e-05
14:37460312 C T 0.151317 -7.6372e-05
14:37462847 T C 0.565819 -6.2270e-05
14:37480900 C T 0.063854 1.2856e-05
14:37481091 C T 0.192996 -1.9407e-05
14:37486002 G A 0.659936 -1.3487e-05
14:37490517 C A 0.038384 -3.4645e-05
14:37493518 C T 0.025752 1.4607e-04
14:37499712 C T 0.250062 3.3722e-06
14:37521522 T G 0.659550 -2.7986e-05
14:37522693 C T 0.064123 6.1670e-05
14:37527616 G A 0.037768 -2.5745e-05
14:37528421 T C 0.198549 -3.3683e-05
14:37529573 T C 0.041471 -4.3820e-06
14:37532789 G T 0.049813 -1.3855e-05
14:37539922 C A 0.074867 1.9557e-05
14:37540465 C T 0.072244 2.1629e-05
14:37541668 A G 0.074526 1.0380e-05
14:37550822 G A 0.038225 -3.2352e-05
14:37553608 C T 0.411568 -1.1939e-04
14:37556357 C T 1.874831 -2.3872e-05
14:37562845 A G 0.023957 -6.7172e-05
14:37576989 T C 0.535036 -1.2388e-05
14:37579711 G C 0.163385 3.5184e-05
14:37583758 T C 0.043087 -6.0659e-05
14:37601679 C T 0.031769 -1.1554e-04
14:37603588 C T 0.084013 4.1900e-05
14:37612010 T C 0.121479 -7.9547e-05
14:37620170 C T 0.250884 -6.1352e-06
14:37623501 T C 0.663140 -2.5814e-05
14:37641765 T G 0.023373 -2.8803e-05
14:37643627 G C 0.033019 -1.5763e-05
14:37671231 C A 0.059465 -5.1301e-05
14:37673336 G A 0.317415 -3.2752e-04
14:37677338 G A 0.134355 -6.6339e-05
14:37679205 T C 0.027875 7.3550e-05
14:37696779 G A 0.066632 -1.1608e-04
14:37700656 G A 0.034041 4.5938e-05
14:37701510 A G 0.099239 -1.1081e-05
14:37705483 T G 0.654701 -1.9414e-05
14:37714662 T C 0.531567 -8.0730e-06
14:37717598 T G 0.029556 1.3611e-04
14:37723494 A G 0.638848 -3.8080e-05
14:37756150 G A 0.037914 -7.4055e-06
14:37762067 G A 0.067512 -9.4016e-06
14:37778747 T C 0.176153 2.6319e-05
14:37782273 G T 1.329382 1.4861e-05
14:37783093 G A 1.972171 -1.0326e-04
14:37786924 G A 0.027391 1.0561e-04
14:37819840 T G 0.052224 1.7349e-04
14:37842077 G C 0.052542 -4.2739e-05
14:37848069 C A 1.331664 1.1277e-05
14:37858832 C A 0.512780 -8.0515e-05
14:37867759 G A 0.032675 4.4812e-05
14:37880275 G A 0.053156 -1.3403e-06
14:37886374 T C 0.049764 9.2714e-05
14:37886597 A G 0.050004 3.8676e-05
14:37923454 A G 0.573180 1.9300e-05
14:37941257 T C 0.038910 -3.0309e-05
14:37942390 T C 0.043616 -4.2832e-05
14:37968371 G A 0.073455 -8.3470e-05
14:37977655 A G 0.294468 -1.6940e-04
14:37988556 C T 0.041971 4.4095e-05
14:37989431 A G 0.050390 -2.1740e-06
14:38013787 A G 0.088551 7.2707e-05
14:38026912 T C 1.179029 -3.0417e-05
14:38042438 T C 0.185625 -7.1915e-06
14:38045304 G A 1.964121 -3.6540e-06
14:38055445 T C 1.366994 -1.9201e-05
14:38057515 A G 0.182590 -9.5573e-06
14:38058064 C T 0.029147 5.4749e-06
14:38060646 T C 0.174462 1.5934e-05
14:38061547 C G 0.043383 7.8191e-05
14:38065813 G T 1.191344 -8.2512e-06
14:38066575 G A 0.054522 2.8243e-05
14:38069192 T C 0.038732 -1.9306e-05
14:38081422 T C 0.045840 4.9461e-05
14:38088472 C T 0.108827 3.5392e-05
14:38116255 T C 0.493030 1.7382e-05
14:38124413 G A 0.047180 1.4218e-04
14:38125029 G A 0.028316 9.5633e-06
14:38139214 A G 1.118421 -1.6884e-05
14:38146748 A G 1.216174 2.5310e-05
14:38147708 G A 0.223162 -8.6938e-06
14:38150253 A G 0.176192 -1.3131e-05
14:38165143 T G 0.187131 -8.7874e-05
14:38180294 G A 0.044804 -1.4201e-04
14:38181929 T C 0.050874 -1.2561e-05
14:38198000 G A 0.044993 5.1382e-06
14:38199334 G A 0.513965 1.1218e-05
14:38199627 A G 0.928253 7.4268e-05
14:38203837 T C 0.051345 -2.2615e-05
14:38205231 A G 0.137558 3.4440e-05
14:38210202 C T 1.390230 -9.5453e-06
14:38218343 G A 0.328071 9.0254e-06
14:38221639 G T 0.094799 -1.7960e-05
14:38221992 G A 0.983223 6.8524e-05
14:38222746 T C 0.424314 -7.2882e-05
14:38232760 A G 0.080556 1.2415e-04
14:38243295 G T 1.908048 4.5732e-06
14:38248058 G A 1.354809 -7.0089e-05
14:38248103 T C 0.039637 -3.0026e-05
14:38256143 T C 1.569019 -3.4720e-06
14:38258285 T C 0.319830 -1.0085e-05
14:38261632 T C 0.054230 1.4749e-04
14:38262762 G A 0.936695 8.4461e-06
14:38263095 T A 0.035022 7.2952e-05
14:38263777 T C 0.035879 1.4847e-05
14:38266074 T C 0.932969 1.9085e-05
14:38271650 G A 0.650390 -1.9682e-05
14:38273954 A G 0.097629 1.3881e-05
14:38274693 C G 0.187835 1.2790e-05
14:38279008 T C 0.729927 -1.1222e-05
14:38280370 G A 0.542167 -1.9841e-05
14:38281269 G A 0.055489 9.6661e-06
14:38285615 A C 0.056025 -6.7456e-05
14:38286198 G A 1.304120 -1.7025e-05
14:38289012 A G 0.738577 -8.3253e-06
14:38299272 G T 1.885470 2.2431e-05
14:38310038 G A 1.893254 1.7184e-05
14:38313179 T C 1.832389 2.0049e-05
14:38313987 A C 0.063130 2.4754e-05
14:38316760 G T 0.275129 -9.9630e-06
14:38323854 G A 0.104620 4.6719e-05
14:38325442 A G 0.076986 -1.1270e-04
14:38326888 G A 0.035418 1.3607e-06
14:38339196 G T 0.047927 6.2788e-05
14:38358430 A G 0.118142 -1.8499e-05
14:38358789 A G 0.089456 -3.9041e-06
14:38368168 C T 0.046434 2.6533e-05
14:38375371 T C 0.094542 1.8933e-05
14:38393476 A G 0.024596 -1.4595e-07
14:38394009 A C 0.794768 -3.7618e-06
14:38414977 T C 0.235213 7.8325e-05
14:38428172 G A 1.244042 1.1142e-05
14:38443309 A G 0.080079 3.1990e-05
14:38455293 G T 1.192963 1.3614e-05
14:38469584 G C 0.234188 8.7310e-05
14:38474744 G T 0.040059 3.0163e-05
14:38476390 A C 0.094020 -1.2228e-04
14:38481516 A G 0.781220 -2.6656e-05
14:38487844 T C 0.700654 7.8926e-05
14:38491547 C A 0.166783 -1.1241e-04
14:38502279 T C 0.341612 1.0101e-04
14:38505195 G A 1.430260 -1.4252e-06
14:38506772 C T 0.043892 3.2185e-05
14:38508633 T G 0.108869 1.2886e-05
14:38514524 A G 0.165163 -3.2451e-05
14:38516683 A G 0.038530 1.7512e-05
14:38533095 C T 1.964861 -5.4661e-06
14:38551981 G A 1.110349 -4.1585e-06
14:38555227 C T 0.504328 5.4929e-05
14:38562499 A C 0.772207 -2.0168e-05
14:38577801 G T 0.386326 -8.7575e-05
14:38581915 G A 1.249128 -1.4580e-06
14:38585056 A G 0.062279 -4.4251e-05
14:38586759 T G 0.747308 -4.5438e-05
14:38591046 T C 0.109593 1.4211e-05
14:38595630 A G 0.041033 -1.8809e-05
14:38604470 G A 0.739314 -1.6782e-05
14:38604736 A G 1.940775 -1.5162e-05
14:38605929 G A 0.033597 -1.2943e-05
14:38607278 C T 1.655158 -8.6012e-05
14:38607368 A G 0.061737 -4.8824e-05
14:38610357 T C 0.038125 -3.8594e-05
14:38611761 A G 0.115312 6.0057e-06
14:38616018 A G 0.333407 8.3550e-05
14:38632531 C T 0.367487 5.8241e-06
14:38636665 C T 0.107473 9.7134e-06
14:38640272 G A 0.128288 1.1379e-05
14:38644669 C T 0.470449 -5.9003e-05
14:38646832 T C 1.716620 -6.7022e-05
14:38655081 A G 0.037381 5.6525e-05
14:38655211 G T 0.528626 1.6222e-05
14:38658673 G A 0.068031 -3.1879e-06
14:38668993 A G 1.221003 -8.3785e-05
14:38673291 A G 1.882562 -1.7173e-04
14:38673881 G A 1.942641 -1.2374e-04
14:38675060 G A 0.040436 -4.2543e-06
14:38679473 T C 0.611367 2.4243e-05
14:38682693 A G 0.288839 -9.2018e-06
14:38682906 A G 0.545380 3.1309e-05
14:38683981 T C 0.026927 2.7413e-05
14:38687273 G T 1.274013 1.1464e-04
14:38687337 T C 0.157753 2.0016e-05
14:38688418 T C 0.663734 2.8090e-05
14:38691569 A G 0.218455 -8.0332e-06
14:38705522 T C 0.035012 4.1525e-05
14:38708944 T G 0.032328 2.2826e-06
14:38709066 T C 0.059595 2.9564e-06
14:38709670 C T 0.353693 1.0145e-05
14:38711065 G T 0.553641 -2.6357e-05
14:38713443 G A 0.401568 -3.2063e-06
14:38714814 T G 0.871335 5.4480e-06
14:38715739 C A 0.121372 -7.4196e-05
14:38716249 A C 0.027307 6.6297e-05
14:38717111 A G 0.091186 -2.0365e-04
14:38717988 C T 1.038478 -4.1920e-05
14:38731891 C G 1.102653 1.8574e-05
14:38740995 T C 1.694172 5.0494e-06
14:38745184 T G 0.502563 5.3020e-05
14:38748994 T C 0.094552 -1.3734e-04
14:38751656 T A 0.428780 -2.3901e-05
14:38756434 G C 1.618050 -4.5978e-05
14:38756561 T C 0.965189 -1.5242e-05
14:38757459 C T 0.392999 1.0841e-05
14:38776420 T C 0.071981 -2.3057e-05
14:38780265 G C 0.050465 5.4533e-05
14:38804256 A C 1.293384 1.6227e-05
14:38822190 G A 0.497152 3.0802e-05
14:38830053 T C 0.812808 -3.8239e-06
14:38832611 T C 0.092884 2.7236e-05
14:38832906 A G 0.201665 7.0446e-05
14:38840612 G A 0.062594 -2.5245e-06
14:38844207 T C 0.821117 -2.6512e-06
14:38864728 C T 0.066363 -1.6026e-05
14:38866014 T C 0.076921 -9.6344e-05
14:38866333 C A 0.084166 1.1300e-04
14:38881507 T G 0.353868 2.1131e-05
14:38902513 T C 0.165222 8.3665e-06
14:38907471 C T 0.040786 -3.9120e-05
14:38907535 G A 1.716104 -9.5776e-06
14:38926032 C A 0.900466 -2.3746e-04
14:38944766 A G 0.077392 -1.5007e-05
14:38970344 C T 0.538694 4.1570e-05
14:38972989 T C 0.062711 1.0544e-05
14:38976562 A G 0.893734 2.5192e-05
14:38981435 T C 0.286739 2.2048e-05
14:38996493 A G 0.069453 1.0670e-05
14:38997774 A G 0.159198 -5.3202e-05
14:38999959 A G 0.366439 -7.0304e-06
14:39004284 A G 0.047479 -1.5060e-05
14:39017146 G A 0.028972 -2.9133e-05
14:39029875 A C 0.065902 -3.3869e-05
14:39030399 A G 0.511388 2.0132e-06
14:39039248 T C 0.104692 7.7453e-05
14:39040391 T G 0.948896 1.1127e-05
14:39047784 A G 0.072371 -1.8088e-05
14:39051053 T C 0.039381 5.5970e-05
14:39058280 G A 0.040763 -1.2571e-04
14:39058790 G A 0.063896 4.8407e-05
14:39062778 A G 0.688742 -6.7816e-05
14:39080842 A C 0.038177 -1.4569e-05
14:39081318 T C 0.292312 4.1257e-05
14:39084912 G T 0.036047 8.5831e-05
14:39092511 T C 0.070884 -1.1257e-05
14:39095926 C A 0.089813 -1.3241e-05
14:39121670 C T 0.877139 -3.9539e-05
14:39124739 A G 0.030432 -5.0590e-06
14:39126427 T C 0.078466 -3.6183e-05
14:39130107 A G 1.471598 1.3437e-05
14:39153948 T C 0.333955 3.0246e-05
14:39163889 G A 0.263416 3.9294e-05
14:39171669 A G 0.561752 1.1131e-04
14:39177261 G A 0.087931 -5.3155e-06
14:39179991 T C 0.376150 6.1687e-06
14:39181128 T C 0.072257 -1.3483e-05
14:39194835 C T 0.030601 6.1906e-06
14:39207003 C T 0.060984 -8.1032e-05
14:39213053 G A 0.210672 -5.2472e-05
14:39221824 C A 0.210727 -1.1180e-05
14:39223953 C A 0.594920 -1.1169e-05
14:39224366 T C 1.970519 3.1610e-05
14:39247701 G A 0.133147 3.8788e-06
14:39260562 A G 0.210487 6.7551e-05
14:39261431 T C 0.197261 -3.4044e-05
14:39262710 A G 0.023973 2.7074e-05
14:39264849 T C 0.188747 -2.5616e-06
14:39266153 A G 0.045515 -6.4354e-05
14:39292385 T C 0.107022 -2.0206e-05
14:39312643 G T 0.025138 -6.8298e-07
14:39320094 C G 1.678771 6.3205e-05
14:39320164 G A 0.040380 -5.4159e-05
14:39320707 C T 0.355760 -3.6730e-06
14:39337684 C T 0.232000 2.5193e-05
14:39370296 T C 0.379097 -3.4101e-05
14:39371596 G A 0.038676 -4.1944e-05
14:39371879 C T 0.073815 6.3400e-07
14:39371909 A G 0.112933 -2.1187e-05
14:39372231 A G 1.399104 2.1652e-05
14:39378533 C T 0.560262 1.0424e-05
14:39379626 T C 0.072977 3.0137e-05
14:39380387 C T 0.021850 4.3278e-05
14:39387757 A G 0.154251 -2.0456e-05
14:39399946 G A 0.425775 -2.8843e-05
14:39411154 T C 0.196994 4.8475e-06
14:39412570 C T 0.140525 7.2363e-05
14:39414315 A C 0.479693 -5.7406e-07
14:39414894 C T 0.724663 1.1613e-05
14:39419482 A G 0.027488 -3.8062e-05
14:39430915 T C 0.068966 2.4794e-05
14:39432023 A G 0.044860 1.2293e-05
14:39453073 G A 0.202019 -1.1905e-05
14:39468697 A G 0.044603 -9.0248e-06
14:39471525 G A 0.096259 1.3385e-05
14:39471937 A G 0.183898 2.3435e-05
14:39477158 T C 0.045914 -1.7193e-05
14:39480031 C T 1.863721 7.1631e-05
14:39493157 G A 0.215791 -2.9119e-05
14:39499287 T C 0.020919 1.6652e-05
14:39505997 A G 0.079654 -8.6337e-06
14:39507488 G A 0.027443 -4.2738e-05
14:39533505 T C 0.241254 9.5809e-05
14:39534764 A G 1.863500 4.2984e-05
14:39545199 G A 0.139048 7.3520e-06
14:39550131 A C 0.068297 -2.9974e-05
14:39556185 C G 1.646151 4.5312e-05
14:39583802 G A 0.033045 -2.6951e-05
14:39586540 T C 0.150622 -4.8586e-05
14:39586605 T G 0.781554 1.4073e-05
14:39640571 A C 0.096250 4.2325e-05
14:39644418 A G 0.043870 1.4455e-05
14:39644498 A G 0.486457 -6.8043e-06
14:39650924 G A 0.203707 -1.1445e-05
14:39655668 G A 0.052867 -1.9704e-05
14:39660509 A G 1.862107 2.7316e-05
14:39662526 G A 0.073062 5.2164e-05
14:39664793 T C 0.111135 1.9822e-04
14:39680081 C T 0.377692 -3.4754e-05
14:39681157 T C 0.232088 -2.6177e-05
14:39688297 C G 1.151382 -1.8310e-05
14:39693899 C T 1.960986 4.1082e-06
14:39699470 C T 0.084850 -4.7346e-05
14:39702615 G A 0.021990 -5.4890e-06
14:39703498 C T 0.482747 2.8928e-05
14:39716201 G A 0.399877 -6.0427e-06
14:39716808 C T 0.161187 -6.9649e-05
14:39722023 C G 0.400166 -9.3049e-06
14:39724175 G A 0.377692 1.4681e-04
14:39733360 C G 0.915461 2.6071e-05
14:39736680 C T 1.871536 1.3528e-05
14:39738010 C T 0.075181 4.8608e-05
14:39740616 A G 0.023434 2.2506e-05
14:39749640 A G 1.850387 3.1597e-06
14:39760933 C T 0.041052 -5.7210e-05
14:39778391 C T 0.024291 5.5674e-05
14:39778899 C T 1.848878 -1.2484e-05
14:39783727 G A 0.375358 1.9658e-04
14:39783985 G T 0.028900 2.3230e-05
14:39803158 G A 0.536169 -3.2607e-05
14:39808032 A G 0.120073 -4.3031e-06
14:39818076 G A 0.040841 -5.3624e-05
14:39820201 G C 0.025025 3.3009e-05
14:39833684 A C 0.529707 -2.1701e-05
14:39853750 T G 1.168640 6.3539e-05
14:39858235 C A 0.089748 6.4569e-05
14:39860189 T C 0.805641 1.5734e-05
14:39867583 C T 0.059235 3.1637e-06
14:39870143 C T 1.896792 -3.3981e-05
14:39875747 A G 0.121063 -2.2253e-05
14:39885749 C T 0.042048 -4.2905e-05
14:39889177 C T 0.130453 2.3765e-07
14:39891806 G T 0.032373 -8.1694e-06
14:39898946 A G 0.312615 -4.7517e-05
14:39900836 G A 0.042308 -2.9149e-05
14:39901157 A C 0.166773 -6.5109e-05
14:39904607 T C 0.508785 -6.6837e-06
14:39906876 T G 0.122612 5.5938e-06
14:39912004 G T 0.357419 6.6787e-05
14:39952870 A G 0.370996 -1.1711e-05
14:39956270 C T 0.030315 -4.0628e-05
14:39957281 G T 0.032195 2.0425e-06
14:39959176 G A 0.101543 3.5746e-05
14:39983135 T C 0.042412 2.5094e-06
14:39997885 A G 1.204794 7.2328e-07
14:40005974 T C 0.522183 1.7674e-05
14:40013534 G A 0.042649 1.2946e-04
14:40014117 T C 0.026320 3.0728e-05
14:40014803 G T 1.694260 1.7901e-05
14:40016557 A G 0.076642 -2.7194e-05
14:40032651 C T 0.019958 -6.2755e-05
14:40032942 G C 0.138808 -7.8257e-05
14:40033189 T C 1.021503 -2.4807e-05
14:40050511 C T 0.481988 8.2826e-06
14:40072372 G A 0.044600 7.5944e-05
14:40090236 A G 0.431682 2.1685e-05
14:40095198 A G 0.110794 -8.2546e-06
14:40095840 T C 0.077694 -8.3731e-06
14:40113638 A G 0.343657 8.8376e-06
14:40113810 C A 0.880397 -1.2482e-06
14:40124504 G T 0.082092 -4.5547e-05
14:40137383 T G 1.276347 2.4754e-05
14:40141313 C T 0.139811 2.8946e-05
14:40155860 T C 0.153787 6.6915e-05
14:40177150 T C 1.463230 -2.1310e-06
14:40177624 C T 1.603093 1.2643e-05
14:40178030 T C 0.139804 2.6213e-05
14:40180305 A G 0.041945 -3.0974e-05
14:40189750 A G 0.197089 -2.4793e-04
14:40192053 A G 0.081212 2.7325e-05
14:40202513 T C 0.130083 2.9221e-05
14:40204334 A G 0.292712 6.9827e-06
14:40206769 G A 0.041477 7.0535e-05
14:40208870 T G 0.039326 -1.5070e-05
14:40217339 T C 0.085870 8.2711e-05
14:40220900 G T 0.384219 1.2858e-05
14:40223357 G A 0.040783 -3.7561e-04
14:40230149 A G 0.195495 -2.5957e-04
14:40235485 G A 0.046213 8.7694e-05
14:40237732 G T 0.147935 3.8382e-04
14:40238708 C A 0.869141 -4.1386e-06
14:40242936 T G 0.161028 1.9239e-05
14:40248690 A G 0.038482 7.2901e-05
14:40251879 G C 0.123488 -3.6003e-05
14:40253264 A C 1.793612 -2.9822e-05
14:40253519 G A 0.041526 -2.0773e-05
14:40254405 G A 0.501264 -7.9481e-05
14:40257585 A G 0.780347 3.1730e-05
14:40259701 A G 0.926227 -7.6176e-06
14:40261159 T C 0.139983 3.0067e-05
14:40262299 G A 0.248466 -1.3967e-04
14:40269748 G T 0.429426 4.9372e-05
14:40269992 C G 0.189747 5.3606e-05
14:40273327 G A 0.407657 1.3363e-05
14:40282090 T C 1.915085 7.1100e-06
14:40284332 G A 0.036894 -8.6609e-06
14:40297539 T G 0.843220 -4.9193e-05
14:40309496 T C 0.097804 1.9379e-05
14:40313110 A G 0.042730 1.0388e-05
14:40313117 T C 0.049144 -7.4073e-05
14:40315488 C A 0.106302 3.1347e-06
14:40316843 T C 0.056531 1.2824e-06
14:40322521 T C 0.048852 -8.1407e-05
14:40325217 C G 0.054730 -1.3772e-05
14:40330100 T C 0.065441 -1.5866e-05
14:40332338 A G 0.525315 -9.5557e-07
14:40337418 T C 0.043366 -2.0286e-04
14:40338437 C A 1.388007 -1.6178e-05
14:40341369 C T 1.173554 -3.3846e-05
14:40349697 A G 0.712322 -6.2796e-05
14:40354350 C T 0.264354 -5.7519e-05
14:40372728 A C 0.501248 -8.5917e-05
14:40388314 T C 1.131547 -1.7003e-04
14:40389642 C T 0.346458 -2.8496e-06
14:40389858 T C 0.398264 -4.1161e-05
14:40395842 A G 0.604869 -2.6554e-05
14:40399914 T C 0.106584 -1.1208e-04
14:40400858 C T 0.044392 -4.0845e-05
14:40403397 A G 0.110141 -6.3116e-05
14:40422078 A G 0.088453 -2.8620e-05
14:40425105 A G 0.208030 6.3730e-05
14:40441427 T G 0.073435 -1.1399e-05
14:40447949 T G 0.118016 1.9025e-05
14:40450524 C A 0.044107 1.7280e-05
14:40453066 A G 0.021974 1.0320e-05
14:40457163 T C 0.122190 2.2145e-05
14:40467749 A G 1.148149 2.6279e-05
14:40472933 T G 0.032961 1.1156e-05
14:40474137 A G 0.069050 -1.6136e-04
14:40486308 G A 0.040916 3.0635e-05
14:40486344 C T 0.158104 -2.4939e-05
14:40494583 C T 0.120794 -4.4950e-05
14:40503287 A C 0.173365 -2.9953e-05
14:40508279 C A 0.063153 3.1474e-05
14:40508891 G A 0.072637 1.5711e-05
14:40509096 C G 0.048268 -3.5327e-05
14:40517823 G C 0.067418 -4.9906e-05
14:40526842 T C 0.078187 -4.0387e-05
14:40532796 A G 1.271669 -1.4782e-05
14:40536474 T C 0.053474 -1.1338e-05
14:40543226 T C 0.032104 -5.2244e-05
14:40544358 G A 0.023918 -1.3534e-05
14:40553371 T C 0.045298 1.6131e-04
14:40554162 C T 0.085483 -5.6868e-05
14:40566644 G A 0.048154 -2.9060e-05
14:40571962 G A 0.220698 -7.9511e-05
14:40572090 C A 0.036080 -1.1214e-05
14:40585829 G A 1.954345 8.5788e-06
14:40588969 A C 1.349873 -4.6531e-07
14:40591259 A G 0.112787 -6.9487e-05
14:40596327 G C 0.051646 -9.8507e-05
14:40599484 G A 0.081400 -5.3953e-05
14:40600023 C A 1.265950 -2.4321e-06
14:40601106 C T 1.006534 9.9807e-06
14:40604159 T G 0.021747 -5.5419e-05
14:40609730 T G 0.020351 5.3041e-05
14:40623930 G A 0.258326 4.3806e-05
14:40639644 C T 1.268638 -1.4497e-05
14:40645859 A G 0.034373 2.1996e-05
14:40651844 G A 0.082841 9.9836e-06
14:40675787 G A 1.759821 2.1058e-06
14:40676918 T C 1.888917 9.5420e-05
14:40680189 C T 0.143290 5.8257e-05
14:40684247 C T 0.022600 3.0679e-05
14:40710272 T C 0.105958 -1.0220e-05
14:40727020 G A 1.078920 -2.7426e-05
14:40729010 A G 0.044214 -1.7181e-05
14:40733662 C A 1.903351 8.4417e-05
14:40734904 A G 0.068119 -3.0845e-05
14:40752786 C T 0.105370 3.0042e-05
14:40753630 G A 0.043607 3.0420e-06
14:40764401 C T 0.130268 8.5690e-06
14:40775880 A C 0.567085 -4.5868e-05
14:40792631 C T 0.024950 1.0548e-04
14:40815721 C T 1.643285 -3.2070e-05
14:40833525 G A 0.023519 -2.5972e-05
14:40853670 C A 0.177189 -3.3554e-05
14:40854604 A C 0.277048 6.0709e-05
14:40858010 G A 0.360623 -2.4037e-06
14:40875711 C T 0.066405 1.9051e-04
14:40875976 A C 0.036154 1.0078e-04
14:40888794 G T 0.628796 -9.0024e-05
14:40889454 G A 0.870306 -4.0073e-05
14:40896108 C T 0.174881 1.4022e-04
14:40897018 G T 1.849748 2.5653e-06
14:40903089 T C 0.030468 1.6356e-04
14:40903271 A G 1.213973 -1.1666e-04
14:40913462 A G 1.003353 -4.8411e-05
14:40916356 T C 0.205911 -2.8171e-05
14:40929784 G A 0.047560 -1.2295e-05
14:40931192 A G 0.044876 -2.4953e-05
14:40939566 T G 0.762119 -5.9304e-05
14:40943390 T C 0.265528 2.0991e-04
14:40946517 C T 0.091809 -4.5887e-05
14:40947531 T C 0.026605 -1.5117e-05
14:40957183 G C 0.157886 2.5930e-06
14:40958701 A G 0.091981 -4.8651e-05
14:40959197 C T 1.208121 -8.1843e-05
14:40961303 A G 0.060929 -8.0336e-05
14:40963470 T C 0.041276 9.6451e-05
14:40985028 T G 1.476554 -3.3640e-06
14:41007736 G A 0.082280 -1.3376e-05
14:41018343 C G 0.154524 -2.5185e-06
14:41019126 T G 0.205365 -1.6917e-05
14:41037253 C T 0.072877 4.9059e-06
14:41042006 C T 0.544660 -5.1840e-06
14:41045935 T C 0.389620 8.9550e-06
14:41053466 G A 0.044447 3.1224e-04
14:41062078 T C 0.396634 8.1613e-06
14:41063362 A G 0.756773 2.1038e-05
14:41072047 G C 0.102709 5.2576e-06
14:41102349 C T 0.271384 -2.4362e-05
14:41104261 G A 0.073432 1.1052e-04
14:41107539 G A 0.073782 -6.6247e-05
14:41107676 A G 0.051468 -1.1447e-04
14:41126288 C T 0.055820 3.4666e-05
14:41134493 G A 0.038660 4.6868e-05
14:41138635 T C 0.053967 -7.7874e-05
14:41182696 T C 0.108898 -5.4115e-06
14:41184005 G A 0.050085 -4.1418e-05
14:41191229 G A 0.355997 8.4487e-05
14:41192079 T G 0.355322 4.4493e-05
14:41204116 C G 0.998264 9.1678e-05
14:41207853 T C 0.027618 -2.2889e-05
14:41242958 C T 0.034697 -3.5140e-05
14:41243460 G T 0.376248 6.9460e-05
14:41256353 C T 0.042351 7.5628e-05
14:41275127 G A 1.833620 -1.2026e-04
14:41289411 T A 0.036190 2.5281e-05
14:41293308 T C 0.366108 2.7313e-05
14:41308286 G A 1.644395 1.4349e-06
14:41316376 T C 0.114244 1.0907e-05
14:41324619 T G 0.896074 9.9865e-08
14:41328281 G A 0.058566 -1.9599e-05
14:41338903 T C 0.055519 -6.7972e-05
14:41351273 G A 0.056161 -2.3333e-05
14:41354199 A G 0.056236 -1.6872e-05
14:41356714 G C 0.036664 -9.9733e-06
14:41358654 G A 0.029942 3.4603e-05
14:41378933 G A 1.258664 3.8381e-05
14:41384109 A G 0.123877 6.2834e-05
14:41387170 A G 0.085311 8.3207e-06
14:41388923 C T 0.028462 5.6175e-05
14:41401454 G A 0.053724 -1.9850e-05
14:41404942 C G 0.102965 -2.0763e-05
14:41406119 G T 0.056966 -4.0912e-05
14:41415859 C T 0.091634 -1.6520e-04
14:41434201 G A 0.068920 -6.8509e-05
14:41437680 A C 1.543894 1.1690e-04
14:41437842 C G 0.295344 -8.7149e-06
14:41453862 A G 1.246398 1.5621e-04
14:41468428 A G 0.039796 7.4287e-05
14:41469347 G A 0.036440 -4.4259e-07
14:41470032 A G 0.039426 -3.6958e-05
14:41472993 C T 0.409718 -1.7061e-05
14:41476821 A G 0.284218 -1.0928e-05
14:41478666 G A 0.458547 -8.4389e-05
14:41485136 T C 0.033035 -4.2940e-06
14:41503463 C A 0.740625 -8.4117e-05
14:41504114 T C 1.791574 -1.8587e-05
14:41509505 G A 0.284834 -9.6272e-06
14:41516381 A G 0.060988 -1.1822e-05
14:41523462 G A 1.417735 3.9872e-05
14:41532252 T C 0.040436 4.2442e-05
14:41537628 G A 1.168162 7.6041e-05
14:41538195 A C 1.600136 1.1987e-04
14:41540685 T C 0.148766 8.8999e-05
14:41544273 T C 1.445885 4.9334e-05
14:41545648 G A 0.281877 -2.1959e-05
14:41556033 T C 0.066791 3.8947e-05
14:41562175 T C 0.469342 5.4229e-05
14:41565756 A G 1.607712 1.0185e-04
14:41581841 A G 0.411389 2.8733e-05
14:41582014 C A 1.607728 7.0320e-05
14:41589165 G A 0.060118 -4.0672e-05
14:41589770 G A 0.029627 -2.5220e-05
14:41599281 G A 0.039235 -4.9900e-05
14:41599648 C A 0.036028 -4.7941e-05
14:41600021 G A 0.151473 1.1011e-05
14:41606899 C T 0.775550 -1.8419e-05
14:41608002 A G 0.131654 1.1363e-04
14:41684826 C T 0.410773 -1.0754e-04
14:41702683 T C 1.435444 5.4879e-06
14:41702868 A G 0.065759 -1.0038e-04
14:41716684 C T 0.034204 -1.1730e-04
14:41719597 C A 0.142680 -4.4280e-05
14:41720173 G A 0.483221 8.0515e-06
14:41725215 G A 0.046586 -1.9631e-05
14:41732459 G A 0.966666 2.1400e-05
14:41735489 T C 0.057145 -2.6287e-05
14:41735773 T C 0.025775 3.0322e-05
14:41736161 G A 0.102189 2.5956e-05
14:41751417 T G 0.059965 -9.7502e-06
14:41753888 C T 1.427530 7.9797e-06
14:41763567 T G 0.037226 -6.7816e-05
14:41767938 G T 1.432779 8.1861e-06
14:41776332 C G 0.064691 -2.9599e-05
14:41803493 G T 0.042211 1.4434e-05
14:41814674 G A 0.437002 2.7708e-05
14:41820052 T C 0.035356 2.8693e-05
14:41820119 T C 1.549295 3.5026e-05
14:41824706 A G 0.028290 2.7630e-05
14:41825276 A G 0.437553 -1.2373e-05
14:41835051 C A 0.520745 1.1538e-07
14:41861818 T C 0.075938 -5.9019e-06
14:41875219 G T 0.112556 6.7885e-05
14:41878571 C T 0.986702 -1.6603e-05
14:41886894 C T 0.116438 -5.2664e-06
14:41894122 A G 0.030332 9.5637e-06
14:41899065 C A 0.371687 -9.8491e-06
14:41899724 G A 0.830124 1.2885e-05
14:41903685 C T 0.027128 -7.1745e-05
14:41913547 C T 0.028040 -6.0335e-05
14:41916247 A G 0.456937 2.4598e-05
14:41917423 G C 1.567870 2.8395e-05
14:41925688 A C 0.101631 6.5965e-05
14:41930748 T G 0.067943 7.5671e-05
14:41931973 G A 0.033529 -1.9872e-05
14:41932816 G A 0.664402 -3.7291e-05
14:41933257 A G 0.139830 2.1323e-06
14:41934375 A C 0.030578 6.2784e-05
14:41939907 G A 0.089489 2.6034e-05
14:41942009 C T 0.037066 -2.7183e-05
14:41946758 A G 0.102712 1.6429e-05
14:41952148 C T 0.589419 -2.9839e-05
14:41970103 C T 0.061812 -3.8142e-05
14:41972951 T G 1.184222 -4.6308e-06
14:41983588 A G 0.045927 1.6254e-04
14:42015464 G A 0.029874 -8.4720e-06
14:42018683 G T 0.034311 3.0520e-05
14:42026333 C A 0.107587 9.1213e-05
14:42076434 T C 1.032412 -4.7976e-05
14:42079811 G A 0.184570 4.1182e-05
14:42090557 G A 0.054564 -1.6690e-05
14:42092226 A G 0.033389 4.9458e-06
14:42099610 T C 0.138727 -2.4640e-05
14:42110403 A G 0.048258 -3.6914e-05
14:42122912 T C 0.043847 -7.3897e-05
14:42131383 G A 0.546133 9.3714e-06
14:42141445 C T 0.319820 -2.7224e-05
14:42147903 A T 0.053188 -3.2228e-05
14:42167696 T C 0.132112 -9.2191e-07
14:42169777 T G 0.539863 4.6869e-06
14:42170021 C T 0.023769 2.1328e-05
14:42173112 T C 0.039446 5.3948e-05
14:42174445 T G 0.566478 -5.6773e-05
14:42180543 G A 0.041740 4.7906e-05
14:42182352 T C 0.031162 2.7973e-05
14:42190344 C T 0.616115 2.8647e-05
14:42193633 A G 1.121787 -3.2122e-05
14:42202647 A G 0.063091 -6.4890e-06
14:42210944 C T 0.020130 9.2247e-05
14:42212292 A G 0.626674 8.4316e-06
14:42214041 C A 0.412077 -9.0163e-05
14:42219632 T C 0.020760 -2.1231e-04
14:42229205 T C 0.246739 2.1157e-05
14:42230762 A G 0.026326 6.4714e-05
14:42239540 C T 1.428757 -2.3014e-05
14:42242257 T C 0.371139 1.7063e-05
14:42247667 A C 0.112219 5.9347e-05
14:42251935 C T 0.027956 1.0419e-05
14:42252132 C T 0.390821 -1.3878e-04
14:42262809 A G 0.710174 9.5976e-06
14:42270133 T C 0.227988 3.5859e-06
14:42286589 G A 0.092134 4.4834e-05
14:42292463 A G 0.595868 5.7911e-05
14:42295714 T C 0.036930 -1.8909e-05
14:42305932 C A 0.087282 1.7108e-06
14:42309395 T C 0.059949 1.4915e-05
14:42312609 G A 0.036755 -7.1030e-05
14:42313911 T C 0.049507 -2.3047e-06
14:42323324 T G 0.240059 2.7894e-05
14:42327977 G A 0.045174 2.6045e-05
14:42328468 C T 0.116185 -1.0139e-05
14:42328538 G A 0.562609 6.2717e-06
14:42336893 A C 0.045801 -5.0134e-05
14:42338095 A C 1.254379 1.8676e-05
14:42341566 C T 0.049910 3.3915e-05
14:42352706 G C 0.032039 -1.9352e-05
14:42366483 G A 0.068297 -1.2080e-05
14:42375243 C T 1.358909 3.3586e-05
14:42382238 C T 0.070443 2.8044e-05
14:42413647 G A 1.322982 5.4289e-05
14:42430719 T C 0.566676 -9.5826e-06
14:42440471 G T 0.065821 -1.1282e-04
14:42461618 A C 0.044817 -6.8107e-05
14:42462719 G A 0.054970 -1.9223e-05
14:42485776 G A 0.617030 3.0433e-05
14:42489816 G A 0.621510 1.1422e-05
14:42491685 T G 0.045441 2.0494e-05
14:42499750 A G 0.063247 -1.0928e-05
14:42500290 C T 0.079836 1.8802e-05
14:42502032 A G 0.041809 -3.2833e-05
14:42513752 A G 0.031435 1.2013e-05
14:42518957 A G 0.023139 -1.1286e-04
14:42521488 C T 0.040049 -5.5194e-05
14:42544120 T C 0.105062 2.8601e-05
14:42547717 G A 0.071189 1.2198e-04
14:42548257 G T 1.420335 -1.5145e-05
14:42562745 C A 0.041390 -4.0973e-05
14:42563213 A G 0.114014 -5.2720e-05
14:42566112 C A 0.057177 -2.8024e-04
14:42581684 T G 0.044340 3.3808e-05
14:42584645 C T 1.929713 -3.9267e-05
14:42592572 C T 0.124565 8.3281e-05
14:42597168 G A 0.091728 9.8461e-05
14:42609451 A C 0.056827 -2.5573e-04
14:42618460 A G 1.450134 -2.5668e-06
14:42626582 G T 1.028507 2.4852e-05
14:42631415 G A 0.067242 -3.4232e-07
14:42635007 A G 0.145393 1.8225e-06
14:42649622 A G 0.423954 -4.9110e-05
14:42650332 T G 0.066908 -4.5860e-06
14:42652461 C T 0.051926 -6.3418e-05
14:42655275 G A 1.029095 3.1864e-05
14:42672572 T C 0.030211 -4.0298e-05
14:42673762 C A 1.444720 -8.9855e-06
14:42689992 C T 0.062107 4.4050e-05
14:42698548 C T 0.029582 -2.7297e-05
14:42698649 T G 0.067849 6.6663e-06
14:42699666 A G 0.085795 3.3325e-05
14:42701765 C A 1.058975 4.3769e-05
14:42706909 A C 0.413265 1.4005e-07
14:42710883 A G 0.406495 -3.4070e-05
14:42711651 G A 1.500063 9.4993e-05
14:42712724 T C 0.039186 -1.3942e-04
14:42717205 G A 0.025330 -8.7626e-05
14:42717951 A G 1.764556 -5.2192e-06
14:42719051 G A 0.705380 3.1921e-04
14:42721463 A G 0.240374 -2.2260e-04
14:42727959 A G 0.142917 -6.8274e-05
14:42736041 C A 0.658884 -2.4157e-05
14:42738637 G A 0.172132 1.1558e-06
14:42756383 A G 0.610179 -2.7046e-05
14:42759352 G A 0.075626 -6.4713e-06
14:42759935 A G 0.669469 -1.6587e-05
14:42770518 A G 0.262442 -1.7479e-04
14:42778073 G T 0.264587 1.3095e-05
14:42784328 T G 0.073643 -7.5913e-06
14:42794233 A G 0.150045 -3.4421e-05
14:42809029 G A 0.029218 7.7479e-05
14:42811317 C T 0.191973 2.9430e-05
14:42822116 C A 0.028176 8.9001e-05
14:42823640 T G 0.024187 1.6294e-04
14:42839621 A G 0.140911 8.0834e-05
14:42848609 T C 0.668794 -1.8915e-04
14:42848673 C T 0.158263 -3.0385e-05
14:42859517 A C 0.464954 -3.5069e-04
14:42875719 T G 1.921862 -5.7208e-05
14:42876439 C T 0.023330 -1.3128e-04
14:42887714 C T 0.022003 -7.2323e-05
14:42889241 A G 0.027277 1.4712e-04
14:42894679 A G 0.337045 -4.9739e-04
14:42898412 A G 0.063980 -1.4082e-05
14:42905798 T C 0.074545 6.2276e-05
14:42912046 G A 0.119278 -1.7943e-05
14:42928320 A G 0.590347 7.9109e-06
14:42962989 G T 0.031844 -1.2150e-05
14:42965053 G A 1.459839 -1.1330e-04
14:42965717 A C 0.250754 2.4644e-05
14:42979043 G A 1.110102 -8.2109e-06
14:42986518 G A 0.046908 4.3894e-05
14:42996808 A C 0.068567 -3.0478e-06
14:43008997 A G 0.134095 -2.1075e-05
14:43021349 T A 0.031945 -2.2840e-05
14:43023571 C T 0.602850 2.2865e-06
14:43025105 T C 0.113893 7.3984e-05
14:43039102 T G 0.126867 -9.3854e-05
14:43041191 A G 0.248313 1.0385e-05
14:43049277 C G 0.072341 2.0633e-06
14:43051728 A C 0.049095 -9.1410e-07
14:43069623 T C 0.072533 -1.3561e-05
14:43071166 T C 0.028855 6.0773e-05
14:43074935 G C 0.064107 1.6859e-06
14:43079373 G A 1.253691 8.3420e-06
14:43080797 T C 0.046284 1.4787e-05
14:43082744 C A 0.664379 7.3118e-05
14:43086637 G A 0.143095 -1.5743e-04
14:43086715 G A 0.721135 5.0291e-05
14:43094644 G A 0.028384 2.6931e-05
14:43105455 T C 0.063860 1.6135e-04
14:43106094 G A 0.030533 -8.5258e-05
14:43112688 G A 0.050812 -6.2133e-05
14:43123041 T G 0.830160 2.6731e-05
14:43128138 G A 1.743628 3.7613e-05
14:43131711 T C 0.422013 -1.7773e-05
14:43137218 C T 0.077414 2.9925e-06
14:43140336 G T 0.163725 -1.0181e-05
14:43147690 A G 0.064354 -1.7089e-05
14:43159458 A G 0.088729 1.9222e-05
14:43160143 C T 0.113566 1.3591e-04
14:43162421 T C 0.046982 -4.1943e-05
14:43166833 G A 1.711190 2.7064e-05
14:43171423 G T 1.454165 6.1124e-05
14:43171770 G T 0.032013 -1.8432e-05
14:43172782 G A 0.031821 3.1828e-05
14:43173158 G A 0.073260 -7.3599e-06
14:43175297 G A 0.117350 -6.9250e-06
14:43178251 C T 0.039575 -4.3573e-05
14:43180076 A C 0.077632 1.0968e-04
14:43188910 T C 1.536620 6.2928e-05
14:43188972 C T 0.122300 -2.7118e-05
14:43199157 T C 0.663390 -1.2074e-05
14:43200986 A G 0.220675 1.3053e-05
14:43201156 T C 0.356150 5.1757e-05
14:43201160 C T 0.133430 7.3684e-06
14:43205645 C T 0.153099 -3.4674e-05
14:43209737 A G 0.031237 -2.6360e-05
14:43218999 A G 0.287184 5.9577e-06
14:43230909 G A 1.905409 -2.2779e-05
14:43234230 A G 1.238413 -6.2865e-06
14:43237546 A G 0.136799 1.9599e-05
14:43245368 C T 0.030828 1.6076e-06
14:43247586 C T 0.047638 5.8801e-05
14:43255726 G A 0.089450 3.8990e-05
14:43270560 A G 1.791282 -3.2913e-05
14:43275797 A G 1.563894 -8.0975e-05
14:43276784 A G 0.043438 3.7189e-05
14:43277268 G T 0.261371 2.5023e-04
14:43290584 G A 0.053776 -3.8205e-06
14:43290849 T C 0.139960 5.7926e-05
14:43292377 G A 1.804690 3.0081e-06
14:43311291 C T 0.066233 -8.7770e-06
14:43321516 T C 0.116006 -9.4393e-05
14:43323756 T C 0.153079 -4.0757e-05
14:43324567 G A 0.047670 4.8447e-06
14:43324668 G T 0.042552 -1.0505e-05
14:43324804 G A 0.079891 -5.4979e-06
14:43325953 C T 0.136971 7.8946e-05
14:43328321 A G 0.121196 4.6802e-05
14:43336748 C T 0.622204 1.4112e-04
14:43338571 T C 0.109314 1.5017e-05
14:43347820 C T 0.087752 5.3866e-05
14:43348275 G A 0.473747 6.2661e-05
14:43348511 C A 0.286152 5.0828e-05
14:43351184 T G 0.815125 8.9539e-05
14:43353756 C T 0.060605 3.4908e-05
14:43361261 G A 0.086376 -3.9411e-06
14:43361326 T C 1.008290 2.3604e-04
14:43389329 A G 0.092121 4.1839e-05
14:43389751 A C 1.452662 -4.1022e-05
14:43391953 A G 0.158402 5.7488e-05
14:43392593 A G 0.435457 3.5661e-05
14:43394790 G T 0.117902 1.1324e-05
14:43394821 C T 0.065158 5.7537e-06
14:43421852 A G 0.159168 2.2668e-06
14:43422908 A G 1.369169 -5.9391e-05
14:43430845 A G 0.160674 -2.2497e-07
14:43433965 T C 0.108811 3.1311e-05
14:43434805 G T 0.053815 -1.8944e-05
14:43435488 T C 0.352524 1.4264e-05
14:43454468 A G 0.140385 -2.9195e-05
14:43460753 A C 0.112387 1.6643e-05
14:43463959 C T 0.136286 4.1231e-05
14:43471987 A C 0.060933 3.8821e-05
14:43489109 A C 0.094289 1.2482e-05
14:43492809 G A 0.048284 2.5789e-06
14:43500449 G A 0.025817 -2.4340e-05
14:43503419 C T 0.323196 1.2207e-05
14:43517217 G A 0.033847 2.5920e-05
14:43520772 C A 1.873438 -2.2714e-05
14:43522403 C T 0.052864 -3.4237e-05
14:43529329 G A 0.533193 1.4526e-06
14:43570234 G T 0.104805 -2.9028e-05
14:43599837 C A 1.699602 -1.8041e-05
14:43601669 G A 0.143738 2.8761e-05
14:43601980 G A 0.023210 -1.3673e-06
14:43607353 T C 0.216602 2.2706e-05
14:43616365 G A 0.649128 2.4469e-05
14:43631927 A G 0.034145 4.3253e-05
14:43633524 A G 0.163067 6.3330e-05
14:43635426 A C 0.154303 -3.2492e-06
14:43639087 T G 0.027083 -9.5185e-06
14:43639276 T C 0.058777 1.5168e-05
14:43644776 C T 0.082588 1.4248e-05
14:43645387 A G 0.063652 6.8405e-05
14:43657656 G A 0.652406 -1.2003e-05
14:43666571 C T 0.102280 4.4905e-06
14:43705929 G A 0.080388 9.6486e-05
14:43709173 T G 0.091063 1.6743e-05
14:43720194 C T 0.063338 -1.8753e-05
14:43720236 A G 0.150781 -2.6525e-05
14:43722260 C T 0.112916 -5.8127e-05
14:43730775 T C 0.452636 -3.9127e-05
14:43745682 T C 0.032584 -5.6735e-05
14:43749423 A G 0.079683 -1.1597e-04
14:43761924 A G 0.448667 -2.6956e-05
14:43787190 G C 0.024554 -1.6186e-05
14:43802046 T C 0.114617 -4.7318e-05
14:43819546 C T 0.056096 8.0629e-06
14:43820344 T C 0.063510 -3.2295e-05
14:43825558 A G 0.074094 3.3704e-06
14:43836495 C T 0.140762 2.8109e-05
14:43839383 T C 0.568409 5.5597e-05
14:43850673 T C 0.114276 -5.8722e-05
14:43870314 C T 0.091806 -8.0262e-05
14:43876758 C T 0.069388 1.4391e-06
14:43876895 T G 1.685240 1.0243e-04
14:43886602 A G 0.064522 -1.1363e-04
14:43886912 A G 0.063549 2.5840e-05
14:43912336 T G 0.115536 2.0374e-05
14:43923662 T G 0.025541 -4.6619e-05
14:43923677 T C 0.762959 -2.9633e-05
14:43931357 A G 0.150298 2.1409e-05
14:43932104 A C 0.020977 -1.5546e-05
14:43940307 C T 0.570460 5.7121e-05
14:43953341 G A 1.795420 -4.7048e-05
14:43996559 A G 0.399867 -8.7461e-05
14:44004980 A G 1.922414 1.4085e-04
14:44007293 G A 0.023512 -2.9166e-07
14:44010253 C T 0.021763 -8.2963e-05
14:44015836 T C 0.106659 -3.7644e-05
14:44020306 T G 0.235139 2.2288e-05
14:44034561 T C 0.324530 4.2233e-05
14:44035153 C T 0.034652 -9.4894e-06
14:44044669 C T 0.237566 4.8071e-05
14:44073266 A G 0.114981 4.8085e-05
14:44073862 T C 0.041594 -5.2037e-05
14:44078280 T C 0.030994 9.6193e-05
14:44080325 T C 0.076386 -2.1452e-05
14:44080441 A G 0.913647 5.3700e-04
14:44081270 T C 0.067362 7.4791e-05
14:44084127 A G 0.060751 -1.3106e-05
14:44092139 G A 0.343423 6.3976e-05
14:44111360 T C 0.243269 4.3766e-05
14:44127771 C T 0.943608 -1.5466e-04
14:44130962 A C 0.049634 3.1961e-05
14:44134390 A C 0.052373 2.4681e-05
14:44135396 A G 1.661056 -1.1126e-05
14:44164190 T C 0.369662 4.6506e-05
14:44165448 A G 0.074013 1.5686e-05
14:44183436 A G 0.548386 4.2799e-05
14:44189493 C T 0.033938 5.6847e-05
14:44203006 T C 0.054688 -4.6213e-06
14:44204571 C T 0.522316 -2.5514e-06
14:44211100 G C 0.037605 1.3897e-05
14:44216277 T C 0.021454 2.0626e-05
14:44222038 A G 0.032957 9.2782e-06
14:44229840 T C 0.279855 3.2617e-06
14:44240081 C T 0.033051 3.9615e-05
14:44248654 A G 0.286210 6.0541e-06
14:44255456 T C 0.053643 1.6773e-05
14:44255811 A G 0.965303 -2.9914e-06
14:44258675 G A 0.320654 1.3553e-04
14:44262187 G A 0.042240 -6.9537e-05
14:44269322 A C 1.015748 -5.3166e-05
14:44281171 A C 0.456911 -1.2584e-05
14:44288735 C T 0.394005 -3.0964e-05
14:44290655 T C 0.029455 2.5037e-05
14:44295123 G C 0.029806 3.5542e-05
14:44299026 T G 0.539444 -7.2161e-05
14:44301030 T C 0.134293 -7.2890e-05
14:44306078 A G 0.178159 -7.5779e-05
14:44323245 G A 0.404687 1.1296e-05
14:44335565 C T 0.138000 -8.2808e-05
14:44336457 T C 0.030312 1.8001e-05
14:44359037 A G 0.040841 -2.1189e-04
14:44363363 G A 0.036352 -6.1709e-06
14:44367079 A G 0.066557 1.1010e-05
14:44372310 A C 0.033438 1.7346e-04
14:44373721 T G 0.040780 9.4681e-05
14:44380105 C A 0.053672 -5.4507e-05
14:44383536 T C 0.323079 -1.9490e-06
14:44390581 C T 0.044253 1.1878e-04
14:44393315 G A 0.038102 -1.1115e-04
14:44397890 T C 1.392366 -5.3304e-05
14:44404061 C T 0.026547 -4.6999e-05
14:44409110 A G 1.428800 -1.4668e-05
14:44421290 T C 0.036232 9.8076e-06
14:44423619 A G 1.479339 -1.3611e-05
14:44427008 G A 0.490352 1.0400e-05
14:44433172 A G 0.596407 -9.1648e-07
14:44437954 T C 0.340700 7.6470e-05
14:44448569 T C 0.039796 -7.3822e-05
14:44452824 G A 0.342995 6.1221e-05
14:44453017 G A 1.506805 -6.1655e-05
14:44461056 C G 0.123137 -2.3363e-06
14:44461091 C T 0.022818 -2.9630e-05
14:44470908 G C 0.020611 7.7717e-05
14:44471675 C A 0.536731 -2.0499e-05
14:44480245 A G 0.332277 -1.8951e-05
14:44482923 T C 0.060264 5.4338e-05
14:44496839 C T 0.035638 2.1587e-05
14:44499453 C T 0.058592 -6.9566e-05
14:44502478 C T 0.077768 -9.4003e-05
14:44511930 G A 0.179445 6.7509e-05
14:44513979 A G 0.209445 -1.2753e-05
14:44519214 G A 1.718817 -1.0095e-05
14:44534224 T C 0.060825 -8.8086e-05
14:44537450 A G 0.035431 1.1334e-04
14:44540090 C T 0.503228 -6.8182e-05
14:44560149 T C 0.048271 1.0218e-05
14:44570342 A G 0.586699 5.3029e-05
14:44578513 C A 0.342333 2.1601e-05
14:44581356 G A 0.034765 -2.9348e-05
14:44581857 G A 0.301696 -8.8823e-05
14:44587368 C T 0.180091 -2.8144e-05
14:44590116 T C 0.298833 -8.2629e-05
14:44595346 C T 0.221867 2.7849e-06
14:44601655 G A 0.060170 1.7996e-05
14:44601731 A C 0.093254 -8.5639e-05
14:44605064 G T 0.068557 -6.2686e-05
14:44606505 T C 0.189734 8.3352e-05
14:44611358 G A 0.261695 -2.3339e-05
14:44618868 C G 0.524406 -8.7848e-05
14:44621457 A C 0.044834 -5.0514e-05
14:44622285 A G 0.360256 6.1095e-06
14:44631197 C T 0.438342 -2.1413e-05
14:44631790 C G 0.098668 1.0043e-04
14:44632247 C T 0.200964 -7.3586e-05
14:44636931 G C 0.320791 1.3817e-05
14:44641635 C T 0.527769 1.7994e-05
14:44647013 G A 0.096493 -3.9284e-05
14:44653876 A T 0.142670 1.3152e-05
14:44655863 G T 0.311557 3.5138e-05
14:44656703 A T 0.178964 2.3268e-05
14:44656882 G A 0.040092 -5.5310e-05
14:44657901 C T 0.068326 5.3453e-06
14:44661363 T C 1.296522 3.6661e-06
14:44661608 C G 0.085143 -2.7727e-05
14:44665581 T C 0.039747 -7.6192e-05
14:44665615 G A 0.384381 1.9163e-05
14:44686270 T G 0.021695 -2.9525e-05
14:44692516 G A 0.056664 1.2838e-05
14:44699899 G A 0.062695 -1.2344e-04
14:44722450 T C 0.164021 -2.9437e-05
14:44732045 A G 0.404726 1.8126e-05
14:44733804 G A 1.605265 1.2680e-05
14:44734929 A G 0.187799 6.1045e-05
14:44735248 C T 0.054921 5.4993e-06
14:44743623 A G 0.054993 -6.7155e-05
14:44750081 C T 0.046755 -1.2096e-05
14:44751053 T G 0.047979 6.3877e-05
14:44769530 A G 0.145942 1.3917e-05
14:44771340 A G 0.331171 -1.8949e-05
14:44787510 A G 0.052218 -5.8513e-06
14:44797800 G A 0.339623 4.2518e-05
14:44799724 T C 0.573842 -2.6516e-06
14:44809296 A G 0.025499 3.8595e-05
14:44810203 T C 0.197881 -3.4438e-05
14:44825916 A G 0.197712 -2.8555e-04
14:44830758 A G 0.094490 5.2198e-05
14:44843492 C A 0.067268 1.1247e-05
14:44855822 G A 0.968854 -3.3168e-05
14:44856570 G T 0.022496 -1.3286e-05
14:44860906 G A 0.186137 -9.8505e-06
14:44875805 T C 0.280258 -3.9846e-05
14:44877790 A G 0.229183 -5.5465e-06
14:44879327 G A 0.026472 1.5814e-05
14:44880183 T C 0.046667 -9.9417e-05
14:44891480 T C 1.329704 -6.6956e-05
14:44896102 C T 0.162301 5.4801e-05
14:44901490 C T 0.093715 -6.3449e-05
14:44904990 T C 0.392970 -4.2214e-05
14:44906192 G A 0.261939 -1.2893e-05
14:44909621 G T 0.237446 -2.4539e-05
14:44918261 A G 0.268495 -1.9218e-05
14:44921353 G C 0.159344 1.3427e-05
14:44923657 T C 0.026054 8.4854e-05
14:44934602 C T 0.226446 6.6374e-06
14:44937826 G T 0.036404 -7.6085e-05
14:44950886 C T 1.428267 3.2194e-06
14:44952200 A G 0.400136 6.9634e-05
14:44973638 T C 0.976199 -1.6772e-05
14:44975510 T C 0.754053 -2.4887e-05
14:44975511 A G 0.441971 -4.4874e-05
14:44975606 T G 0.203067 1.5593e-04
14:44977539 G A 0.206306 1.7796e-04
14:44991061 G A 0.084010 -2.6868e-05
14:44995341 C T 1.618475 -1.0283e-05
14:45004380 G A 0.182359 9.4759e-05
14:45016517 C T 0.246512 2.6336e-05
14:45030874 C A 0.760590 -1.5692e-05
14:45032823 T C 0.155893 3.4257e-05
14:45043394 C A 0.232850 1.7389e-05
14:45043993 A G 0.438397 -5.0286e-05
14:45046941 G T 0.718080 -6.3915e-06
14:45047156 C T 0.089937 3.7099e-04
14:45057161 C T 0.068382 9.4149e-05
14:45057175 T C 1.543420 -1.0281e-05
14:45059567 T C 0.246570 1.1157e-05
14:45077939 A C 0.062682 -1.2414e-04
14:45082599 G A 0.433899 -3.7316e-05
14:45087842 T C 0.025541 -3.0509e-05
14:45090279 A G 0.475084 1.5282e-05
14:45096590 C A 0.094588 -7.6382e-05
14:45099812 G A 0.022844 2.4134e-05
14:45107461 G C 1.018066 -5.5683e-05
14:45109838 C T 0.060241 4.9085e-06
14:45116978 A G 0.170928 -5.5661e-06
14:45121586 A G 0.036362 -1.4807e-04
14:45123302 A C 0.898849 -2.0821e-04
14:45150543 T C 0.035229 6.8277e-05
14:45157279 C T 1.013450 1.1687e-04
14:45169402 G A 1.860842 -2.1820e-06
14:45170946 A G 0.454902 -9.0553e-05
14:45174113 C T 0.028491 -3.4279e-05
14:45198196 G A 0.508733 -1.1933e-05
14:45207565 T G 0.491118 -6.6569e-05
14:45214600 T G 0.036109 6.9930e-06
14:45216225 C T 0.037946 -7.3896e-06
14:45226482 G A 0.047722 8.5095e-07
14:45232008 C T 0.773914 2.3049e-06
14:45235162 A C 0.090699 4.4154e-05
14:45238477 T C 0.022266 8.3553e-05
14:45240664 G T 0.146958 -8.5887e-06
14:45247021 T C 0.205278 2.1438e-06
14:45247188 A G 0.029725 1.0712e-04
14:45250418 G A 0.276100 -4.8301e-05
14:45250781 G T 0.088138 8.8517e-05
14:45257949 C T 0.068239 1.0290e-04
14:45258596 T C 0.056168 -2.1021e-05
14:45259057 A G 0.056668 -1.6697e-05
14:45265954 C T 0.034223 4.5217e-05
14:45268201 A G 0.210244 1.1170e-06
14:45271904 C T 0.105558 2.3350e-05
14:45280444 A C 0.137458 4.9772e-05
14:45282361 T C 0.032318 -7.3832e-05
14:45286210 G T 0.220847 -3.3138e-05
14:45288659 A G 0.090482 -3.9708e-05
14:45298614 C T 0.120619 5.0109e-05
14:45314983 A G 0.369941 -8.1823e-06
14:45317263 C T 0.034606 6.0336e-05
14:45322769 G T 0.163278 -2.3912e-05
14:45334987 A G 0.151612 3.2443e-05
14:45355829 T G 0.051760 -3.7566e-05
14:45364920 G C 0.035246 7.5386e-05
14:45368614 G A 0.067048 9.5745e-05
14:45373970 G C 0.093935 5.9185e-05
14:45378651 T C 0.088833 -1.6213e-05
14:45382228 A G 0.033509 -2.7974e-05
14:45389325 G T 0.152745 -8.1204e-05
14:45403699 A C 0.032136 -9.4464e-05
14:45407868 T C 0.061692 4.4279e-06
14:45415597 C T 0.096931 3.9681e-05
14:45416791 T C 0.035697 6.8139e-05
14:45432870 C G 0.097123 5.3389e-05
14:45433155 G C 0.061585 2.9863e-05
14:45440185 C T 0.116110 2.2951e-05
14:45447187 T C 0.099174 5.4141e-05
14:45449336 G A 0.029738 -4.8024e-05
14:45450479 A G 0.032285 -7.4709e-05
14:45459531 T C 0.128743 -1.0066e-05
14:45467932 G C 0.278979 4.3949e-05
14:45476327 G A 0.056015 2.6416e-05
14:45482491 G C 0.062883 2.2207e-05
14:45486304 A C 0.098875 5.6485e-05
14:45496934 T C 0.032798 -8.0213e-05
14:45498426 A G 0.191717 1.3350e-05
14:45510965 C T 0.069170 4.2675e-05
14:45548268 C A 0.087635 2.5821e-05
14:45552813 C T 0.039747 -1.2834e-04
14:45576430 C T 0.032899 -2.9108e-05
14:45594495 A C 0.057524 8.4719e-05
14:45594596 A G 0.043415 2.6461e-05
14:45605463 G A 0.035625 6.2316e-05
14:45606287 T C 0.102332 9.4309e-05
14:45606387 G A 0.036946 -1.3165e-04
14:45607386 T C 0.101615 1.0922e-04
14:45614097 G A 0.050235 5.3299e-06
14:45619217 G A 0.200698 2.8318e-05
14:45627128 G C 0.236343 2.7050e-05
14:45632340 A G 0.054590 5.7755e-05
14:45636328 G A 0.040455 2.8142e-05
14:45644589 T G 0.234463 2.4778e-05
14:45645715 G A 0.062877 3.2140e-05
14:45650900 G A 0.199130 4.1953e-05
14:45651681 A G 1.457573 3.0255e-05
14:45656183 C T 0.029475 2.9117e-05
14:45658024 T C 0.043561 -6.3894e-05
14:45658449 G A 0.025654 4.0048e-05
14:45662639 G A 0.032990 1.6618e-05
14:45665661 G A 0.062760 4.9582e-05
14:45666429 G A 0.049978 3.1779e-05
14:45671944 G A 0.067697 -8.5817e-05
14:45676151 A G 0.034304 1.7952e-05
14:45688407 C T 0.093400 -3.2066e-05
14:45691116 G A 0.027621 -1.9557e-05
14:45693239 G C 0.033717 2.0229e-05
14:45693929 T C 0.058054 2.3047e-05
14:45700232 C A 0.145273 1.3110e-04
14:45700409 T C 0.229358 3.8971e-06
14:45702167 A G 0.062945 2.1439e-05
14:45711316 T C 0.077531 9.3633e-05
14:45711340 C G 0.025349 3.2308e-05
14:45720507 C G 0.183372 -3.7443e-06
14:45728550 G T 0.096827 -4.3081e-05
14:45729116 T C 0.043438 -1.4026e-05
14:45744776 C T 0.041591 -4.1094e-05
14:45760245 T C 0.024083 5.1563e-05
14:45769358 G T 0.132128 2.9088e-06
14:45785503 T C 0.165520 -9.8934e-05
14:45789181 T C 0.808072 1.3854e-05
14:45801724 C A 0.066369 3.1025e-05
14:45801798 T C 0.040864 2.1747e-05
14:45822174 G A 0.042899 -1.7987e-04
14:45829229 C T 0.190269 4.8018e-05
14:45829337 A G 1.879573 2.6428e-05
14:45833483 C A 0.082358 -6.1427e-05
14:45834071 T C 0.079985 -4.1851e-06
14:45838527 G C 0.040760 -1.0760e-04
14:45840596 G A 0.063454 -4.4378e-05
14:45847309 C G 0.032088 3.2755e-05
14:45850597 A G 0.065587 1.2981e-05
14:45852291 G A 0.094458 4.4728e-05
14:45875915 G A 0.186673 2.9763e-05
14:45888889 C T 1.968107 3.8756e-05
14:45897330 A G 0.805206 1.6552e-05
14:45905058 T C 0.047693 9.5357e-05
14:45943003 A G 0.359263 1.5145e-05
14:45958049 G T 0.125101 -4.4742e-05
14:45988741 T C 0.265152 -2.4298e-05
14:46021277 G T 0.044840 1.0804e-05
14:46036104 A G 1.064526 -2.9643e-06
14:46059640 G A 1.966027 3.0361e-05
14:46064271 A G 0.389568 1.3206e-05
14:46070123 G A 1.474328 1.6934e-05
14:46070192 T C 0.122342 -6.5640e-05
14:46080128 A C 0.388004 1.5999e-05
14:46080757 A C 0.046508 -5.0921e-06
14:46108688 T C 0.085925 -5.0276e-06
14:46121416 A G 0.043701 4.8262e-05
14:46122141 T C 0.203739 4.9926e-05
14:46124677 A G 0.101949 8.1646e-05
14:46136723 C T 0.052679 7.2034e-05
14:46139841 T G 0.082325 -3.4715e-05
14:46174352 A C 1.603476 1.4444e-05
14:46177742 A G 0.820416 -2.6111e-05
14:46184620 C T 0.077999 -6.4276e-05
14:46189231 A C 0.372317 -2.5344e-05
14:46195491 A C 0.124484 -9.9305e-05
14:46200753 G A 0.153531 -4.3540e-05
14:46205361 A G 0.372606 -2.4385e-05
14:46217649 T C 1.342119 -3.4436e-05
14:46228238 G A 0.033671 -8.8175e-06
14:46235759 G A 0.811237 -2.3618e-05
14:46247764 G A 0.052510 5.9458e-05
14:46255817 C A 1.205005 6.9177e-07
14:46266929 T C 0.057171 -1.2372e-05
14:46274688 A G 0.056703 -1.6432e-05
14:46279473 C T 0.152881 -1.2778e-05
14:46301989 A G 0.585732 -1.8833e-05
14:46303444 T C 0.675516 -3.2571e-05
14:46305789 A G 0.913984 7.2109e-05
14:46305987 T G 0.027316 -2.2261e-05
14:46314981 A G 0.176127 -1.5338e-05
14:46317763 A G 0.370191 -4.6799e-05
14:46320159 A G 1.161499 -1.4649e-05
14:46323241 G A 0.054642 -2.3564e-05
14:46325812 C T 0.513949 5.2319e-05
14:46331178 T C 0.098070 7.5905e-06
14:46334096 C T 1.112465 1.0930e-05
14:46334199 T C 0.044382 3.5443e-05
14:46335482 G A 0.787153 -4.3135e-07
14:46338526 A G 0.101173 -8.8380e-05
14:46347491 A G 0.216277 3.5808e-05
14:46347545 T C 0.119849 4.1708e-05
14:46349901 A G 0.051877 -2.5049e-05
14:46363298 G A 1.500810 -3.0904e-05
14:46373834 T A 0.023243 -9.2825e-06
14:46400403 G A 0.030877 6.7245e-05
14:46401450 G A 0.090858 -6.9225e-06
14:46404526 T C 0.049615 1.2755e-05
14:46405466 G A 0.059388 -9.3264e-06
14:46406916 T C 0.120810 1.1921e-05
14:46407870 A C 1.130473 1.2270e-05
14:46441840 C A 0.114101 -4.0844e-05
14:46442861 G A 1.019737 -3.3250e-05
14:46451036 T C 0.100313 7.3090e-06
14:46478176 G A 0.021815 4.0643e-05
14:46487838 A G 1.020257 -2.8740e-05
14:46494070 T C 0.105831 -2.3696e-05
14:46502257 G A 0.048212 -2.1298e-05
14:46507219 C A 0.209630 7.5794e-06
14:46531972 T C 0.318941 -6.5298e-05
14:46537107 A G 0.052675 2.1992e-05
14:46557999 G A 1.783307 -1.4400e-04
14:46562167 T C 0.036794 4.1847e-05
14:46571153 C A 0.290070 -4.0574e-05
14:46572740 C A 0.029465 -8.4593e-05
14:46574620 C T 0.158331 4.8713e-05
14:46579423 C A 1.877148 -1.7453e-04
14:46579685 A G 0.101962 -6.0817e-06
14:46592058 G A 0.095938 -6.8212e-08
14:46596258 T C 0.047015 -3.2632e-05
14:46602646 T C 0.393632 -2.7733e-05
14:46603680 G A 0.936172 1.4937e-05
14:46607820 A G 0.446778 -5.0454e-06
14:46624271 G A 0.024070 1.0143e-05
14:46644695 T C 0.045135 1.3583e-04
14:46644750 C T 0.028553 -2.2921e-05
14:46654127 A G 0.461517 4.5771e-06
14:46671915 G C 0.460300 5.6707e-06
14:46683669 G A 0.130447 -7.1696e-05
14:46688897 A G 0.272857 -1.7427e-05
14:46698464 T G 0.023626 -5.8610e-05
14:46721454 C A 0.023152 -1.4327e-05
14:46722662 G A 0.197835 5.2174e-05
14:46732517 T C 0.461789 8.9170e-06
14:46743561 A G 0.102913 1.2742e-04
14:46749645 G A 0.367124 -1.3824e-05
14:46750203 G A 0.031273 -4.3319e-06
14:46751560 G A 0.097564 -2.0248e-05
14:46756832 C T 0.054149 7.9881e-05
14:46759199 C G 0.342476 -4.4521e-05
14:46759568 G A 0.499135 -2.8488e-05
14:46767954 A G 0.089709 -1.6119e-05
14:46775571 T C 0.036742 1.1969e-04
14:46781790 T G 0.050660 4.9103e-05
14:46783509 G A 0.081647 1.9525e-05
14:46783950 G A 0.021127 2.6318e-05
14:46784593 C T 1.300894 -2.5871e-05
14:46793782 G A 0.242247 -3.1565e-05
14:46797956 C T 0.149603 -7.5416e-05
14:46799122 T G 0.132527 -4.3151e-05
14:46808469 G A 0.042435 7.8797e-05
14:46816229 G A 0.049949 6.7054e-06
14:46819096 C T 0.139350 3.7230e-05
14:46832166 A G 0.104831 -6.3857e-06
14:46836825 A G 0.031584 -1.4537e-05
14:46847426 C A 1.113553 1.1524e-04
14:46854534 T G 0.025291 1.4559e-05
14:46869876 T C 0.036953 -8.1775e-05
14:46870655 A G 0.048972 -1.7699e-06
14:46873450 T G 0.048443 -2.4152e-05
14:46884536 C A 0.020546 -1.5853e-06
14:46899808 A C 0.038082 -9.7921e-06
14:46906052 T G 0.578487 5.2566e-04
14:46913902 A C 1.874649 7.0488e-06
14:46927309 G C 0.151807 4.1892e-06
14:46955203 A G 0.755955 9.3114e-05
14:46959926 A G 1.126516 -7.8090e-05
14:46969266 A G 0.748425 9.1222e-05
14:46984281 A G 0.400811 1.3443e-04
14:46984498 C T 1.132946 -6.0524e-05
14:46994176 A G 0.047248 -7.9723e-07
14:46996728 G A 0.166335 2.4522e-05
14:47032021 C T 0.058024 -3.6251e-05
14:47034025 G A 0.396644 -2.0091e-05
14:47034862 T C 0.041464 5.8885e-05
14:47054451 T C 0.058845 -1.9922e-05
14:47074110 T C 0.084140 1.7404e-05
14:47080040 C T 0.029712 -3.6257e-05
14:47099451 C T 0.313377 -3.1632e-05
14:47113747 T C 0.022431 -6.4685e-05
14:47125094 T C 0.027754 -4.2832e-06
14:47136591 G A 1.114435 -6.0091e-05
14:47141896 C T 1.662075 4.0721e-06
14:47142380 C T 0.548678 8.4272e-05
14:47154543 T C 0.042906 6.1286e-05
14:47157554 A C 0.023227 3.5033e-05
14:47168696 T G 0.281407 2.5625e-06
14:47175361 T G 1.312631 7.8948e-05
14:47183963 A C 0.062997 -2.0984e-05
14:47197463 G C 0.023490 -4.0030e-06
14:47199330 A G 0.020221 3.4410e-05
14:47216436 A G 0.069144 -3.0863e-05
14:47236264 G A 0.483835 -4.7938e-05
14:47236919 A C 0.022052 3.3501e-05
14:47236994 T C 0.409328 1.9011e-04
14:47238925 C T 0.929564 8.4103e-06
14:47238939 G A 0.164530 -1.5513e-05
14:47239232 T C 0.058148 -6.3307e-05
14:47243109 A G 1.035593 -8.9955e-05
14:47247998 A G 0.028001 -6.7917e-06
14:47248077 C T 0.088271 -9.0635e-06
14:47259296 A G 0.044045 -1.1117e-04
14:47267652 T C 0.350123 4.3499e-06
14:47275461 A G 0.127814 -6.1706e-05
14:47286010 A G 0.062750 -1.7049e-05
14:47295566 C T 0.034879 6.5470e-05
14:47296211 C T 0.111537 5.3403e-05
14:47296286 C T 1.012740 -2.2725e-04
14:47316881 G T 0.021552 -8.1377e-05
14:47320923 T G 1.395693 7.3389e-04
14:47326065 A G 0.552489 4.8719e-06
14:47337988 G A 0.063821 7.6942e-05
14:47355208 C T 0.296058 6.1408e-05
14:47362685 G A 0.109414 -1.5561e-05
14:47399818 T C 0.034048 6.0382e-05
14:47403684 C A 1.196108 -1.4088e-04
14:47409180 G A 0.110839 1.2454e-04
14:47417588 A G 1.016089 5.5673e-05
14:47418115 A C 0.048582 6.6760e-05
14:47426637 A C 0.048660 6.5523e-05
14:47431531 A G 0.155325 -1.1337e-04
14:47433939 C T 0.147201 -1.2385e-05
14:47439586 T C 0.033986 -4.8977e-05
14:47442301 C T 1.324725 4.1930e-05
14:47444606 T C 0.061108 6.9169e-05
14:47454610 A G 0.163047 -2.6177e-07
14:47457846 C T 0.197192 1.8286e-05
14:47457998 C T 0.049618 -1.7622e-04
14:47461203 C T 0.298395 2.2940e-05
14:47466217 A G 0.026758 1.9364e-05
14:47467731 G T 0.121768 3.6332e-05
14:47468006 A G 0.610390 -8.5243e-05
14:47471091 C T 0.020270 -7.9851e-05
14:47476644 A G 0.040799 4.5934e-05
14:47478966 G A 0.205988 -3.0679e-05
14:47481897 G A 1.716672 3.5418e-05
14:47483336 A G 0.033691 -2.2569e-04
14:47490495 T C 0.257086 1.0537e-05
14:47501341 G T 0.560655 8.3179e-05
14:47505823 T C 0.089304 -4.0158e-05
14:47513816 T C 0.195385 4.0898e-05
14:47519469 G C 0.022133 3.6446e-05
14:47520414 A C 0.150632 -8.4934e-06
14:47532254 C T 0.401665 7.6948e-06
14:47534306 A G 0.741758 -1.1680e-05
14:47541629 A G 0.041309 -1.2070e-05
14:47541797 C T 0.735913 -3.1773e-06
14:47547501 C T 0.081329 -1.6797e-04
14:47549963 T C 1.615865 -1.8497e-06
14:47560881 T C 1.924393 1.6231e-05
14:47561108 G A 0.289356 2.5869e-06
14:47573116 T C 0.940720 3.3001e-05
14:47580825 C A 0.275736 4.9315e-05
14:47584604 T C 0.212013 8.8593e-05
14:47587799 C A 0.066132 -9.3335e-05
14:47603022 C T 0.227537 -3.8466e-06
14:47619430 T C 0.042558 5.3806e-05
14:47625558 G A 0.380620 -8.9424e-05
14:47631057 C T 0.044204 2.8162e-05
14:47636386 T G 0.041211 1.2207e-05
14:47637259 T C 0.054912 -6.8650e-05
14:47647284 C T 0.132027 3.6228e-05
14:47658859 A C 0.128752 7.5482e-06
14:47685105 A G 0.032133 -1.7156e-04
14:47685423 A G 0.126029 2.5182e-04
14:47689457 T C 0.411753 -2.6699e-05
14:47690236 C T 0.077379 1.9924e-05
14:47706598 T C 0.037320 9.1827e-06
14:47744407 T C 0.578851 -8.3956e-06
14:47765707 C T 0.066376 -1.2901e-04
14:47776231 C T 0.362904 -2.3518e-05
14:47777150 T C 0.218092 9.0508e-05
14:47789234 G A 0.051559 -5.1899e-05
14:47791871 G T 0.228858 -3.3809e-05
14:47819998 T G 0.708372 -1.6000e-05
14:47832088 T C 0.059946 5.2752e-05
14:47843447 C T 0.030452 2.3808e-05
14:47857514 C T 0.024989 3.1155e-04
14:47859133 C T 0.532991 -9.2656e-07
14:47874557 G A 0.091498 -8.8529e-05
14:47879170 T C 0.038829 6.8344e-05
14:47885901 C T 0.074497 -5.1226e-05
14:47888104 C T 1.256226 -6.5955e-06
14:47904559 C T 0.042915 9.5260e-06
14:47910570 C T 0.244678 8.3403e-06
14:47913164 G A 0.109956 -8.0509e-05
14:47917007 T G 1.255963 -7.4108e-06
14:47935780 T C 0.220231 -1.2184e-05
14:47937355 T C 1.488729 -1.3811e-05
14:47950439 G T 0.024382 3.2357e-04
14:47957264 A G 0.035100 1.0290e-05
14:47975586 T C 0.526013 -1.8907e-05
14:48002402 T C 0.097502 2.7798e-05
14:48011658 G C 0.080910 -4.0290e-05
14:48014221 C T 0.020231 3.2006e-05
14:48015982 C A 0.752213 1.0093e-05
14:48034860 G T 0.457927 -2.9892e-05
14:48034998 C A 0.213833 -6.7140e-06
14:48035409 A G 0.041224 1.3507e-05
14:48041430 T C 1.490430 -1.0052e-05
14:48041708 A G 0.130385 9.6613e-06
14:48043228 A G 0.060640 -3.6006e-05
14:48056210 C T 0.719762 6.4975e-06
14:48068219 A G 0.517188 4.5146e-05
14:48072313 A C 0.030877 1.5410e-05
14:48086308 C T 0.055175 6.3875e-05
14:48094329 C T 0.029880 5.7816e-05
14:48094913 A G 0.069543 -1.0550e-04
14:48100745 G A 0.020675 3.5212e-05
14:48106794 G A 0.023256 1.6778e-05
14:48108274 C T 0.298437 -3.6260e-05
14:48120503 A G 0.050799 6.4044e-05
14:48120953 G A 0.217267 -2.7597e-05
14:48121024 G A 0.036959 4.7623e-05
14:48129138 C T 0.582619 -1.5696e-05
14:48139177 G A 0.791324 2.0368e-05
14:48145604 G A 0.285996 -1.0163e-05
14:48149675 G T 0.119823 1.5654e-05
14:48161685 A G 0.103101 -7.2837e-05
14:48166232 A G 1.275055 1.9206e-05
14:48168387 G A 0.025177 8.6588e-06
14:48169101 A G 0.218913 -2.5349e-05
14:48176450 A G 0.071533 4.6601e-05
14:48177562 A G 0.060887 5.4872e-05
14:48178421 G A 0.080670 -3.6117e-05
14:48178820 C G 0.304017 -7.9902e-06
14:48179557 C G 0.021432 4.7411e-05
14:48179595 T C 0.083150 -1.0023e-05
14:48180004 G A 0.421912 4.5715e-06
14:48180670 G T 0.100050 -4.1624e-05
14:48183462 A G 0.600156 -2.4244e-05
14:48217791 T C 0.193976 1.9918e-04
14:48230056 T C 0.075814 -3.3129e-05
14:48236374 T C 0.050024 4.5699e-05
14:48236767 C T 0.562576 -2.8327e-06
14:48243724 A G 0.148412 1.1969e-04
14:48244403 G A 0.061027 -3.6844e-05
14:48252903 T C 0.047297 -4.9033e-05
14:48254478 G C 0.040085 1.7696e-04
14:48256720 G C 0.077872 -4.8909e-05
14:48260949 A G 0.418533 1.2702e-04
14:48261682 C T 0.044503 -8.3823e-06
14:48270105 G A 0.113501 -8.6413e-05
14:48272674 G A 0.148000 4.4193e-05
14:48284939 A G 0.225395 6.0635e-07
14:48286451 A G 0.147552 1.0015e-04
14:48289422 A C 0.024535 1.7949e-07
14:48301495 T G 0.975491 1.1057e-05
14:48302343 C G 0.270650 2.8834e-05
14:48304465 G T 1.331706 3.6607e-05
14:48308952 C T 1.351051 -3.1827e-06
14:48313847 T C 0.294253 1.9377e-05
14:48332192 C T 0.547046 4.0019e-05
14:48334095 C T 0.443328 3.2582e-05
14:48347376 C T 0.071874 1.9424e-04
14:48359064 A G 0.506594 5.0616e-06
14:48369229 T C 1.205044 1.5915e-05
14:48380258 G A 0.161697 2.4265e-05
14:48382285 A G 0.024583 -1.0270e-04
14:48387621 A G 0.151112 -2.2817e-06
14:48392457 T C 1.729561 2.3682e-05
14:48397185 G A 0.484510 1.6261e-06
14:48404530 G A 0.704328 -9.1529e-06
14:48428652 G A 0.051565 -4.3591e-05
14:48435714 G A 0.143758 -5.6218e-05
14:48447496 G A 0.058433 1.0890e-06
14:48447924 A G 0.058829 -1.5289e-05
14:48453889 T G 0.029540 -6.9807e-05
14:48455899 T C 0.044126 5.1306e-05
14:48459986 G A 0.158899 5.2029e-05
14:48470646 A G 1.705318 3.3259e-05
14:48474912 C A 0.020237 2.2479e-05
14:48478370 C T 0.186193 -4.2123e-05
14:48479196 G A 0.320038 2.0405e-05
14:48479394 A G 0.083111 1.0239e-04
14:48484674 A C 1.712245 2.1179e-04
14:48484814 C T 0.500112 -3.9274e-05
14:48485267 A G 0.022685 1.1925e-04
14:48489032 G C 0.030098 2.1419e-05
14:48490129 C T 0.031049 7.5051e-05
14:48491501 T C 1.284104 1.0342e-04
14:48492914 T C 0.257148 5.2130e-05
14:48494728 T C 0.398737 1.9371e-05
14:48497269 A G 0.090397 -4.1308e-05
14:48501693 C T 0.020994 2.7795e-05
14:48506103 T C 1.394372 3.2679e-05
14:48509364 T C 0.062578 9.8415e-06
14:48509645 G A 0.060861 1.6700e-05
14:48509958 C G 0.182294 -2.7988e-05
14:48510581 T C 0.195995 -2.1965e-05
14:48513333 C T 0.046716 3.0632e-05
14:48528028 C T 0.582395 -4.5397e-05
14:48534017 G A 0.146851 1.0859e-04
14:48549762 A G 0.255441 5.8994e-05
14:48554529 A G 0.206053 1.2109e-05
14:48555397 C A 0.026044 1.2159e-05
14:48556901 T C 0.702494 -7.7095e-06
14:48558436 T C 0.449764 -6.4437e-05
14:48559574 T C 0.386277 3.1562e-05
14:48563040 A G 0.074305 1.6508e-04
14:48564956 A G 0.671134 4.1197e-05
14:48565619 C T 1.270141 4.4931e-05
14:48573236 C T 0.062773 1.5987e-04
14:48575057 T C 1.866392 3.8314e-05
14:48577884 T C 0.138107 -7.6535e-06
14:48578504 C T 0.057599 -1.3341e-04
14:48578916 A C 0.418423 6.7591e-05
14:48581973 G T 0.056171 8.0674e-05
14:48584028 T C 0.385235 1.9472e-05
14:48584096 C T 0.076298 -2.4984e-05
14:48613000 C A 0.360801 -2.3588e-05
14:48620829 G A 0.038388 9.9998e-05
14:48621499 C T 0.027021 -5.9347e-06
14:48640454 A C 0.078606 8.4371e-05
14:48669638 T C 0.054188 8.1537e-05
14:48676427 A G 1.491147 8.7327e-06
14:48686489 A C 0.270955 -8.2171e-06
14:48698503 C G 0.062192 1.9256e-05
14:48700658 T C 0.060134 7.9900e-05
14:48705469 A G 0.132089 -6.9302e-05
14:48706872 C T 0.065366 1.5194e-05
14:48711150 T C 0.260579 -1.9208e-05
14:48730509 T C 0.424165 3.9846e-05
14:48763003 T C 0.260699 4.6438e-06
14:48766964 C T 0.072062 2.1831e-05
14:48779939 C T 0.079699 -2.0713e-06
14:48785359 T G 0.203450 3.8089e-05
14:48822073 G A 0.055957 -3.1569e-05
14:48825190 G A 0.396618 1.1534e-05
14:48829035 A G 0.072072 6.9807e-07
14:48831461 G A 0.133271 2.0421e-05
14:48833463 G A 0.152657 4.5626e-05
14:48846206 G C 0.132933 2.6652e-05
14:48857787 C G 0.062925 1.6482e-05
14:48859499 G A 0.038313 6.8918e-05
14:48863145 A G 0.058372 -1.3369e-04
14:48869362 A G 1.814655 2.0704e-04
14:48871016 T C 0.076606 -1.2021e-05
14:48875283 C T 1.611542 8.2278e-05
14:48893294 G A 0.031094 5.7829e-05
14:48894981 T C 0.104929 -4.9649e-05
14:48897238 C A 0.024772 6.2662e-05
14:48899684 A C 0.043383 -7.3817e-05
14:48900270 T C 0.143225 4.0171e-05
14:48907542 T C 0.173521 1.3835e-04
14:48920008 G A 0.302043 3.8855e-05
14:48924056 G T 0.379438 -1.1274e-04
14:48933191 A T 0.121375 6.4537e-06
14:48937645 T G 0.095717 2.1431e-04
14:48941050 G A 0.063149 -1.0509e-04
14:48948553 G T 1.393625 8.1182e-05
14:48966412 T G 0.157828 -1.0078e-04
14:48966575 T C 0.063993 -2.8416e-05
14:48968232 T G 0.560457 4.4282e-05
14:48978532 A G 1.548993 2.0825e-05
14:48988718 T C 0.088596 6.9610e-06
14:48993056 T C 0.106795 -5.4945e-05
14:48997547 A C 0.311852 1.9841e-05
14:48997919 T C 0.223227 1.6438e-05
14:48999279 G A 0.580055 -1.4178e-04
14:48999342 A C 0.030601 1.6051e-04
14:49000812 A G 0.108006 -5.7543e-06
14:49022800 G C 0.370191 6.6672e-05
14:49025217 G A 0.453704 7.5979e-06
14:49025651 C T 0.029861 4.9526e-05
14:49036900 T G 0.257252 1.1840e-04
14:49039024 G A 0.942252 8.7057e-06
14:49046714 G C 0.243902 -8.1508e-05
14:49051663 T C 0.139743 -5.6654e-05
14:49054202 G A 1.840533 3.2742e-05
14:49063187 A G 0.435210 -1.0732e-05
14:49063270 T C 0.250137 2.3337e-05
14:49066530 A G 0.669741 -2.0349e-05
14:49074462 A G 0.233214 4.2447e-05
14:49075381 A G 0.027641 -2.0103e-05
14:49083169 T C 0.079777 4.6894e-05
14:49085686 C G 1.645525 -2.6165e-05
14:49095344 C T 0.640663 -1.2008e-04
14:49096831 A G 0.044678 -3.9799e-05
14:49100193 A G 0.057969 6.7832e-05
14:49105221 T C 0.148938 -5.8016e-05
14:49118808 C A 0.269362 2.9885e-05
14:49119929 A G 0.175251 -1.2436e-04
14:49124236 C A 0.336412 -1.1600e-05
14:49139978 C T 0.176030 -7.0966e-05
14:49142159 G C 0.038362 4.4111e-06
14:49145707 A G 0.172661 -5.2780e-05
14:49146063 G T 1.007345 -6.9720e-06
14:49148535 C A 0.146419 -2.4245e-05
14:49154441 C A 0.408981 3.1363e-05
14:49165339 T C 1.850264 -4.1686e-06
14:49176345 A G 0.124747 1.6097e-05
14:49189707 A G 1.421068 -3.2106e-06
14:49193251 A G 0.040906 1.2739e-04
14:49194041 C T 0.106935 -7.9121e-05
14:49201315 A G 0.253428 -4.7182e-05
14:49209046 G C 0.069573 3.7170e-05
14:49210639 G A 0.390782 -1.6866e-06
14:49210744 A G 0.044752 1.5736e-04
14:49212417 C T 0.163164 -1.2377e-04
14:49214536 G A 0.052322 -2.3003e-05
14:49217431 G A 0.259887 -1.2675e-05
14:49236993 C T 0.059832 8.1942e-05
14:49242414 A C 0.660881 1.2642e-05
14:49242475 C T 0.042867 3.6249e-05
14:49243707 A G 0.173495 -4.5132e-05
14:49244372 C G 0.042393 1.1288e-05
14:49247763 G C 0.120197 3.4892e-05
14:49252734 C T 0.027569 6.9622e-06
14:49258216 C T 0.141012 8.6291e-06
14:49260415 G T 0.291871 1.0112e-06
14:49268565 C T 0.178033 -1.4361e-04
14:49274078 G C 0.158802 4.3460e-05
14:49275442 G A 0.066278 5.8979e-05
14:49275496 C A 0.118639 2.2640e-05
14:49277736 T C 0.113176 -8.5600e-05
14:49305982 T G 0.065629 -7.3688e-05
14:49308277 A G 0.076642 4.2547e-05
14:49311170 C A 0.044697 -1.8523e-04
14:49311316 C A 0.117133 -2.3626e-06
14:49315888 G A 0.035732 -1.5337e-05
14:49317324 G A 0.050510 -6.8173e-06
14:49318049 G A 0.031494 -1.1542e-04
14:49319427 G A 1.303137 3.4500e-05
14:49327033 A G 0.029348 -1.7221e-04
14:49336580 A C 0.059599 6.8926e-05
14:49339739 T C 0.116782 4.4680e-05
14:49341321 C T 0.024710 3.4947e-05
14:49344833 T C 0.047807 1.3932e-05
14:49344907 G T 1.010964 1.7789e-05
14:49344969 C A 0.075824 1.1047e-05
14:49352950 T C 0.107937 -6.5491e-05
14:49353380 T G 0.054097 7.3333e-06
14:49355219 G A 0.022302 -3.1005e-05
14:49357871 C A 1.210636 3.1863e-05
14:49360530 A C 0.071254 6.1684e-06
14:49368831 C G 0.125929 -3.2816e-05
14:49373402 T C 0.048122 -3.1368e-06
14:49374933 C A 0.382882 -2.7880e-05
14:49390243 A G 0.064990 -1.6316e-05
14:49395776 G A 0.025651 -2.0112e-05
14:49405740 C G 0.761817 3.3189e-05
14:49412976 A C 0.270738 4.9472e-05
14:49414028 A C 0.095266 -2.5118e-05
14:49414613 A G 0.078200 -3.7601e-06
14:49415642 A C 0.123030 1.4777e-05
14:49417682 C T 0.109048 -3.0887e-06
14:49430651 A G 0.080018 -1.2667e-04
14:49430823 G A 0.111534 -5.4218e-05
14:49439668 C A 1.731554 4.4484e-05
14:49457149 A C 0.073731 5.4415e-05
14:49459501 A G 0.039556 2.2542e-05
14:49461918 G C 0.037810 2.4967e-05
14:49465242 C A 1.275542 -5.0261e-05
14:49471837 T C 0.085104 2.2290e-05
14:49471843 G A 0.044288 2.7193e-05
14:49472632 A G 0.099901 6.6698e-06
14:49485194 A C 0.021081 -7.9596e-05
14:49489589 A G 0.936555 2.6481e-05
14:49490986 C G 0.089813 -3.8024e-05
14:49506917 T C 0.031098 2.1723e-05
14:49506922 C A 0.040471 2.6593e-05
14:49513173 G T 0.216141 5.9193e-05
14:49513866 C T 0.051747 5.1047e-05
14:49514071 G A 0.045298 1.4077e-04
14:49519533 T G 0.154011 2.7179e-05
14:49519580 C G 0.032084 7.9720e-07
14:49525203 T C 0.525130 3.7379e-05
14:49543091 C T 0.097470 -1.6037e-05
14:49543462 A G 0.093922 1.0821e-05
14:49546662 T C 0.496217 8.6670e-05
14:49573800 G A 0.021221 6.0208e-05
14:49574880 G A 1.350898 -7.6100e-05
14:49575098 A G 0.159857 4.5646e-05
14:49578340 T C 0.039163 -1.2609e-04
14:49580913 C T 0.097820 -4.1571e-05
14:49583121 C A 0.511845 -9.3682e-06
14:49600776 T C 0.166380 1.0324e-04
14:49605944 A C 0.554170 -1.0278e-04
14:49623145 G T 1.441870 -2.2854e-04
14:49626024 A C 0.092235 -4.8453e-05
14:49634998 C T 0.841039 -3.1536e-05
14:49636822 G A 0.189270 8.1223e-06
14:49657417 G T 0.044298 -9.9436e-05
14:49673322 G A 0.058511 -7.6721e-06
14:49680070 A G 0.087707 -4.1802e-06
14:49681949 C T 0.136059 6.6136e-05
14:49683250 C G 1.590620 1.8346e-04
14:49683786 A G 0.068255 2.8614e-05
14:49692138 A G 0.105084 -3.4506e-05
14:49704433 A G 0.039387 6.0076e-05
14:49707878 C T 0.073789 9.5576e-05
14:49730996 A G 0.088356 4.9246e-05
14:49745247 G A 0.043999 -1.9078e-05
14:49755449 T C 0.345932 1.3748e-04
14:49768561 G T 0.085649 -2.2504e-05
14:49773897 G A 0.990587 1.9916e-06
14:49776562 T C 0.371317 -2.3448e-05
14:49777213 C T 0.023149 -1.3448e-04
14:49795807 C T 0.373031 -5.9705e-06
14:49797679 C T 1.193093 -8.1133e-05
14:49800081 G A 0.128470 -1.7875e-05
14:49806075 C T 1.106578 6.9462e-05
14:49806657 T C 0.040896 -6.8636e-05
14:49806845 A G 0.050997 3.8564e-05
14:49811146 A C 1.961249 5.4762e-06
14:49812430 G A 0.303604 -1.2316e-05
14:49821858 C T 1.660614 9.6747e-06
14:49829709 C T 1.655340 3.3769e-05
14:49833552 T C 0.108648 1.1083e-05
14:49834967 T C 0.942339 -3.3402e-05
14:49844428 G A 0.050975 1.0057e-04
14:49848464 C A 0.446307 -1.5944e-05
14:49856029 A G 0.081614 -2.1967e-04
14:49891312 C A 0.052296 -3.1260e-05
14:49896635 A G 0.036580 1.1833e-04
14:49904851 T C 0.749470 1.5668e-05
14:49915482 C T 0.463078 -2.8048e-05
14:49922062 C T 0.207735 2.9615e-05
14:49931040 C A 0.041925 -5.8297e-05
14:49947327 C T 0.050329 -1.1907e-04
14:49949514 G T 0.204278 2.2929e-05
14:49949595 T C 1.957942 1.0448e-07
14:49950602 A C 0.036930 9.5133e-07
14:49951350 C T 0.399049 -4.1954e-05
14:49955381 C T 0.217365 3.5779e-05
14:49957332 C T 0.771376 -8.6782e-05
14:49959191 A C 0.091566 3.5146e-05
14:49961319 T C 0.065989 3.6806e-05
14:49967069 G A 0.943800 -2.9245e-04
14:49968896 C A 0.562187 -9.2344e-05
14:49973040 C T 0.190305 -5.9870e-05
14:49974684 G T 0.073935 4.9654e-05
14:49974758 G T 0.042711 1.6963e-05
14:49982540 A G 0.356111 -3.1349e-05
14:49989497 A G 0.121122 4.4288e-05
14:49994023 T G 0.393395 -4.8803e-05
14:50004573 C T 0.582600 -1.0482e-04
14:50006684 T G 0.084620 -1.4793e-04
14:50009202 T C 0.189133 -5.5309e-05
14:50010885 C T 0.030231 6.3938e-05
14:50014943 C T 0.290495 -7.6870e-05
14:50023862 G A 1.084419 1.0061e-05
14:50034032 C T 0.173508 -3.3146e-05
14:50059347 A C 0.021730 -1.0041e-05
14:50063332 G A 1.506048 -2.9108e-06
14:50071603 G T 0.460485 1.3984e-05
14:50072056 T C 0.066869 1.9281e-04
14:50074502 G A 0.023863 -1.6498e-05
14:50074520 T C 0.465749 2.0279e-05
14:50086563 T C 1.536344 1.8207e-05
14:50092471 C T 1.074630 -6.9254e-07
14:50098031 A C 1.740242 -2.7239e-06
14:50101682 G C 1.540535 9.4543e-06
14:50108662 C T 0.792275 3.2075e-05
14:50125224 T C 0.020981 -9.1573e-06
14:50138057 C T 0.415531 8.5303e-06
14:50138741 A G 0.037933 -5.2901e-05
14:50149727 T G 0.036041 3.8861e-05
14:50155059 C A 0.058605 3.9620e-05
14:50158189 T C 0.033912 4.0935e-05
14:50161595 G A 1.379510 -7.4202e-06
14:50171729 G A 0.036742 7.9943e-05
14:50175488 T C 0.030075 -1.3033e-05
14:50190977 T C 0.026888 -1.2349e-05
14:50192912 A G 0.033762 5.0869e-05
14:50196586 A G 0.218919 -3.6883e-05
14:50211685 G C 0.260991 8.2694e-06
14:50214790 A G 0.020413 -3.3984e-05
14:50215954 G A 0.334494 5.6402e-06
14:50216954 T C 0.218342 -3.0825e-05
14:50230679 G A 1.943612 4.5069e-05
14:50242240 A C 0.060111 2.1818e-05
14:50249717 G C 0.036534 7.8344e-05
14:50252663 C T 0.021782 7.5000e-06
14:50254090 C T 0.227706 -2.1589e-05
14:50263951 G T 0.431727 -5.0825e-06
14:50305632 C A 0.022065 -6.5859e-07
14:50315103 C T 0.033136 -3.3315e-06
14:50318287 C G 0.020325 -5.8025e-06
14:50354506 A G 0.239504 -3.6024e-05
14:50361074 T C 0.090329 3.0819e-05
14:50362674 G T 0.044382 -4.4647e-06
14:50373177 T C 1.770100 3.5345e-05
14:50377770 A G 0.241374 5.4439e-06
14:50383831 A G 0.051594 -4.2145e-05
14:50388647 T C 0.201623 -9.6014e-05
14:50399895 T C 0.378013 1.2645e-04
14:50408351 T C 0.378818 3.2284e-05
14:50421722 C G 0.262487 3.3165e-05
14:50427619 T C 0.058560 -6.1129e-05
14:50429179 T C 0.424587 9.9650e-05
14:50431214 A G 0.288541 -2.5642e-05
14:50431635 C A 0.033246 3.3142e-05
14:50433111 G T 0.893672 1.5571e-05
14:50435053 T G 0.119836 1.4382e-05
14:50438650 G A 0.486723 9.8889e-06
14:50440779 T C 0.073072 9.6215e-05
14:50445129 G A 0.601509 7.9884e-06
14:50445768 G A 0.363060 5.2238e-05
14:50446256 T C 0.311076 -6.1956e-06
14:50446617 C G 0.279417 -1.2363e-05
14:50455087 C T 0.835856 6.1599e-06
14:50455729 T C 1.368542 5.7480e-05
14:50457947 G A 0.066957 1.9331e-05
14:50459673 C T 1.421562 1.0144e-04
14:50463490 T C 1.041211 1.7249e-05
14:50465657 T C 0.032324 3.3945e-05
14:50467064 C T 0.073997 -7.1038e-05
14:50469252 A C 0.111216 -1.9054e-06
14:50469912 A G 0.050815 1.8104e-04
14:50472405 A G 0.563248 1.9360e-05
14:50474006 G C 0.148393 5.7164e-05
14:50477412 T C 0.034424 5.6539e-05
14:50479810 G T 0.561470 1.8637e-05
14:50480108 G T 0.073656 5.8048e-05
14:50480717 A G 0.497467 -7.6425e-06
14:50481182 C A 1.205881 6.8479e-05
14:50482380 A G 0.052461 3.4111e-05
14:50484242 G A 0.055658 -1.3221e-05
14:50484648 A G 0.029884 -2.6618e-05
14:50486248 T G 0.245259 -1.2470e-04
14:50486791 T C 0.092780 3.1671e-05
14:50486940 A C 0.043457 3.5668e-05
14:50489311 C T 0.181629 1.1996e-05
14:50489505 C T 1.256213 4.2030e-05
14:50492793 G A 0.111680 -4.9728e-05
14:50499943 A G 0.043224 7.0576e-05
14:50501890 G A 0.056330 -2.4536e-05
14:50502898 A C 0.043935 9.9357e-05
14:50502985 C T 0.180344 1.3057e-04
14:50505211 C T 0.824087 3.0511e-05
14:50506316 T C 0.380558 1.4324e-05
14:50507257 T C 0.475292 -1.2868e-04
14:50509214 C G 1.034129 -1.4518e-05
14:50509972 A G 0.122998 1.0331e-05
14:50512111 T C 0.154868 -6.1280e-05
14:50512347 G A 0.077450 -4.1794e-05
14:50514353 A G 0.024632 7.3077e-05
14:50515075 C T 0.959289 2.4522e-05
14:50515230 A G 0.411178 -1.8527e-05
14:50515828 A G 0.412892 -3.4680e-06
14:50516192 A C 1.232100 2.4214e-05
14:50517910 A G 1.552950 3.0427e-05
14:50519643 G C 0.023662 5.0517e-05
14:50520316 T C 0.098392 7.0176e-05
14:50521067 A G 0.669290 2.0779e-05
14:50522442 A G 0.027147 3.2245e-05
14:50525113 C G 0.079008 4.7400e-05
14:50528696 T C 0.029244 -3.2389e-05
14:50530224 T C 0.543810 -1.7835e-05
14:50532350 T C 0.027235 2.7425e-06
14:50533434 G T 0.104776 1.0052e-05
14:50534045 G A 0.065421 2.4917e-05
14:50535423 G A 0.034619 -5.4388e-05
14:50538926 G A 0.391421 2.1856e-05
14:50559288 G A 0.051117 -9.3588e-06
14:50563262 C T 0.802493 7.8450e-05
14:50563347 C T 0.024025 3.2454e-05
14:50572488 A G 0.328149 3.1453e-06
14:50577310 G A 1.747902 3.4132e-05
14:50579357 G A 0.031309 2.1410e-05
14:50583083 T G 0.328710 1.3077e-05
14:50603986 A G 0.047472 -2.2687e-05
14:50612457 T C 1.746062 3.5433e-05
14:50616221 C T 1.369675 9.6662e-06
14:50652449 C T 0.036382 5.8832e-06
14:50655307 T C 0.059904 -1.2609e-04
14:50655338 C T 0.020890 -2.8081e-05
14:50655357 C G 0.022019 -6.6386e-04
14:50656465 G C 0.048251 3.3420e-05
14:50661102 G A 0.330366 1.3652e-05
14:50661138 C T 1.771239 3.5669e-05
14:50662901 C T 0.041594 -5.9455e-05
14:50676804 G A 1.807092 3.9711e-05
14:50682137 G C 0.036242 -3.4413e-05
14:50687338 T C 0.026868 1.2341e-05
14:50696798 G A 0.332057 8.6027e-06
14:50699549 T C 0.384109 7.1781e-06
14:50699868 C A 1.234593 8.5727e-05
14:50704331 T C 1.767740 3.1637e-05
14:50704435 A G 0.078505 1.3963e-04
14:50711363 T C 0.040202 6.3536e-05
14:50715642 T C 0.590081 -3.8449e-05
14:50723960 C T 1.762641 3.7445e-05
14:50729398 G A 1.427495 1.5093e-05
14:50735947 C T 0.039809 -3.1773e-04
14:50739142 T C 0.064986 -4.7090e-06
14:50739485 C A 1.132161 4.3558e-05
14:50768699 C T 0.128055 3.9211e-05
14:50779689 C T 0.073179 2.7956e-05
14:50796881 C G 0.127045 3.6002e-05
14:50798037 G A 0.903786 2.4290e-05
14:50799126 C G 1.155556 3.7089e-05
14:50802727 C A 1.152382 3.7645e-05
14:50806101 A G 0.157033 -4.3850e-05
14:50812129 C T 1.456148 7.5211e-06
14:50824839 A G 1.356828 2.1250e-05
14:50834557 T C 0.072234 -4.7849e-05
14:50840007 A G 0.440903 -3.8285e-05
14:50847861 G A 1.625830 7.2339e-06
14:50847900 G A 0.647060 -1.2159e-04
14:50848451 C G 0.180688 5.9629e-05
14:50850617 G A 0.070157 -2.3009e-05
14:50855241 T C 0.025508 6.0293e-05
14:50856882 T C 0.101943 -2.3302e-04
14:50858641 A G 0.382496 -5.5697e-05
14:50858729 C A 1.279109 6.7221e-06
14:50863244 C T 0.093802 -5.8549e-05
14:50864559 G A 0.048199 6.9435e-05
14:50870033 A G 0.829780 5.4556e-05
14:50872888 C T 0.032970 -6.7665e-05
14:50874440 A G 0.027319 2.8214e-05
14:50875828 T C 1.460121 -7.4212e-05
14:50877983 G A 1.667846 2.5423e-05
14:50901768 A G 0.109856 -1.5891e-04
14:50907128 G A 0.055941 -1.0113e-04
14:50908697 T C 0.069777 -3.5676e-05
14:50918589 C T 0.026174 -4.1967e-05
14:50923249 T C 0.143031 1.6024e-05
14:50931747 A G 0.054782 5.5427e-05
14:50941644 C G 0.090777 -1.7629e-04
14:50966042 C T 0.274529 1.9221e-05
14:50973632 T C 0.200279 -1.3807e-05
14:50982983 T C 0.287544 2.0871e-05
14:50985610 C T 0.069991 4.1815e-05
14:50987481 T C 1.592162 -9.4218e-06
14:51002196 C T 0.119703 -2.3195e-06
14:51012070 C T 0.031338 7.6662e-06
14:51016363 C A 0.080777 3.3799e-06
14:51016600 G A 1.895548 -3.7363e-06
14:51045350 T C 0.087148 1.6962e-05
14:51072865 A G 0.062770 -4.9044e-05
14:51074461 C A 0.704656 4.3387e-07
14:51083646 G A 0.023126 -1.8572e-05
14:51084235 C T 0.277311 -2.4538e-05
14:51090295 G A 1.068031 -1.4300e-05
14:51124743 A G 1.417118 -7.0061e-05
14:51143139 G A 0.167215 -6.2266e-06
14:51143784 T C 0.396186 -2.4743e-05
14:51144660 G A 0.298726 -9.7883e-06
14:51168830 T C 0.433295 -4.1148e-05
14:51172467 C T 0.699054 -1.5121e-05
14:51179845 A G 1.034334 -3.4470e-05
14:51186636 A C 0.025453 -9.6111e-05
14:51188124 A G 0.319674 -3.2490e-06
14:51188341 G A 1.055580 -9.7272e-06
14:51191734 T C 0.726792 -2.6801e-06
14:51196657 C T 0.541687 1.0619e-05
14:51197147 G A 0.097123 -4.7884e-05
14:51202311 C G 0.201496 -2.6812e-05
14:51206145 T A 0.057511 2.5195e-05
14:51207741 C T 0.021639 -4.2545e-04
14:51223106 T G 0.708308 -4.3298e-05
14:51223789 T C 1.485117 1.0763e-05
14:51224417 C G 0.508700 5.8277e-05
14:51225097 C T 0.034054 -3.3487e-05
14:51227322 C T 0.274909 1.1118e-05
14:51235171 C T 0.100307 -8.3475e-05
14:51239181 A G 0.040948 -6.0586e-05
14:51242925 G T 0.045281 7.7714e-05
14:51248827 A C 0.403768 4.7122e-05
14:51249319 C G 0.043444 -1.1298e-04
14:51249665 C G 1.886259 -1.2412e-05
14:51254850 C A 0.037904 -2.5574e-05
14:51261672 C T 0.300505 -3.9087e-05
14:51276564 T A 0.723449 7.6873e-05
14:51279379 C T 0.211717 -1.8690e-05
14:51279566 G A 0.065548 -5.9932e-05
14:51280387 C T 0.050942 -1.5346e-05
14:51283148 T C 1.770421 -1.2215e-05
14:51289402 T C 0.273445 -5.9405e-06
14:51289926 A G 0.038287 -7.3387e-05
14:51293039 G A 0.177036 3.2950e-04
14:51295713 A G 0.047859 -6.0493e-05
14:51296463 G A 0.070209 -1.1833e-04
14:51304619 G A 0.112274 8.0438e-06
14:51305832 G A 0.976546 9.1483e-06
14:51316676 A C 0.488713 -3.0334e-05
14:51319812 G C 0.858823 2.0809e-06
14:51320341 A G 0.933813 -5.2720e-05
14:51321285 T C 0.061647 1.2417e-05
14:51321624 A G 0.031029 -4.8191e-05
14:51323742 A G 0.580736 5.9025e-05
14:51328807 C A 0.831211 1.3577e-05
14:51329335 A G 0.076324 -1.5771e-05
14:51332222 C T 0.619549 1.3726e-05
14:51337150 A G 0.404090 1.5931e-05
14:51338237 G A 1.806151 -9.8373e-07
14:51340573 G A 0.544108 -3.7961e-05
14:51343599 G A 0.471715 1.0061e-04
14:51348345 T G 0.021110 -9.1403e-06
14:51350082 C T 1.881368 2.2717e-05
14:51352345 A G 0.117808 -2.8662e-05
14:51358561 C T 0.036090 -4.5944e-05
14:51358794 T C 1.509057 -3.8743e-06
14:51359223 T C 0.236112 9.5136e-05
14:51368402 C T 0.331589 1.3127e-04
14:51370849 C T 0.071559 -6.8329e-05
14:51371121 T C 0.383671 1.9012e-05
14:51371298 T G 0.027225 -1.1330e-05
14:51372238 A T 0.038728 2.7317e-05
14:51375127 C T 0.041942 -5.1621e-05
14:51376774 A G 0.237320 -1.4163e-05
14:51378089 C T 0.139311 -6.1185e-05
14:51378610 T C 0.053467 -7.6970e-05
14:51381286 C T 0.631211 1.2939e-05
14:51389307 T C 0.117204 -1.8016e-05
14:51389908 C T 0.794842 -2.9065e-06
14:51395205 C T 0.380292 3.8497e-06
14:51399259 T C 0.071244 -6.2703e-05
14:51401412 T C 0.051289 -6.5941e-05
14:51402055 A G 0.556111 7.0356e-05
14:51404267 C T 0.038994 5.5413e-06
14:51406534 C T 0.700381 1.9976e-05
14:51408318 T G 0.127221 9.0482e-05
14:51410518 A G 0.084068 7.9612e-05
14:51410969 A G 0.072039 -4.4188e-05
14:51413257 G A 1.075110 1.5194e-05
14:51413424 C T 0.660848 -3.3911e-06
14:51413464 G C 0.256281 7.9153e-06
14:51413890 C A 0.754293 4.1242e-04
14:51413946 T C 0.077398 -1.9157e-05
14:51418435 T C 1.451929 -4.2378e-05
14:51418562 T C 0.086210 1.6379e-04
14:51421179 T G 0.964933 -2.4870e-06
14:51425542 T C 0.022957 1.8559e-05
14:51425543 A C 0.452205 -8.8951e-05
14:51432244 A G 1.771590 -3.0380e-05
14:51433891 G C 0.262338 2.1311e-04
14:51435248 T G 0.103601 1.2462e-05
14:51437891 G A 0.294857 2.1374e-05
14:51441277 C T 0.572262 1.5716e-04
14:51442630 A G 0.147922 3.9968e-05
14:51443360 G A 0.694331 7.8930e-07
14:51446216 G T 1.193950 1.7975e-04
14:51446357 G C 0.237992 6.1853e-05
14:51455472 C T 0.232367 7.3736e-05
14:51455745 C T 0.115390 8.8787e-06
14:51463358 T C 0.072199 -3.9880e-05
14:51469496 T C 0.059465 4.4387e-05
14:51471727 T C 0.101793 -1.1542e-05
14:51471845 T G 0.913439 4.4231e-05
14:51474600 A G 0.041653 6.2279e-05
14:51474730 T G 0.505688 -3.2144e-05
14:51485938 A G 0.045801 -6.8673e-06
14:51486688 T C 1.711167 3.4272e-07
14:51489582 T C 0.028475 1.9696e-05
14:51491409 G A 0.203700 3.0757e-05
14:51491648 G A 0.268995 3.8700e-05
14:51492961 T C 1.612318 4.7109e-05
14:51496202 C T 0.160801 -8.8903e-05
14:51503850 T C 0.727642 -2.4799e-06
14:51505586 G A 0.672296 -3.3897e-05
14:51507015 T C 0.178854 -4.9198e-05
14:51509681 C T 0.103497 -2.3496e-05
14:51517394 C T 0.195430 5.9070e-06
14:51523419 C T 0.448793 -1.5128e-05
14:51524926 T G 0.028147 -5.7229e-05
14:51526789 G A 0.626258 -2.9377e-05
14:51534649 A G 0.475808 -6.2028e-08
14:51538159 C T 0.126068 9.4261e-05
14:51541608 G A 1.108278 -1.5209e-05
14:51542117 T G 0.122985 -5.1401e-06
14:51551862 G T 0.776861 -6.3324e-05
14:51558035 C T 0.033574 8.6152e-06
14:51560699 T C 0.036498 1.7774e-05
14:51563194 T C 0.027488 -3.9392e-05
14:51567670 C G 0.154488 3.2558e-04
14:51569894 G A 0.880543 4.2973e-05
14:51578960 C G 0.162417 4.6837e-05
14:51579233 A G 0.044266 -4.0332e-05
14:51583198 C T 1.874000 -4.7748e-06
14:51597196 C T 0.392567 -1.4701e-05
14:51607084 G A 1.045898 -4.6150e-05
14:51622604 C T 0.045564 -4.8810e-05
14:51630102 C T 0.663295 -3.7200e-05
14:51631819 T C 0.100235 -2.5992e-05
14:51638873 C T 0.302280 5.3974e-05
14:51647682 A G 0.074503 3.8944e-05
14:51661089 A G 0.036713 1.3396e-05
14:51669891 A G 0.300239 5.6586e-05
14:51672336 T C 0.081705 -6.1792e-05
14:51672432 G A 1.108366 -3.8280e-05
14:51691406 T C 0.051173 -5.4389e-06
14:51694775 T C 1.904296 -2.3159e-05
14:51699691 T C 0.029929 1.2331e-05
14:51705686 A G 0.058852 5.4951e-05
14:51712633 C T 0.396839 -4.2896e-05
14:51712712 A G 1.530629 -3.6256e-04
14:51720069 A G 0.051004 1.8900e-04
14:51728356 A G 0.422577 -4.8134e-05
14:51739395 C T 0.695250 -8.0861e-06
14:51746018 G A 0.185813 3.5112e-05
14:51750412 A C 1.734124 -5.9273e-05
14:51756836 G A 0.065863 3.2105e-05
14:51759352 T C 0.099563 4.3951e-05
14:51763462 C A 0.967069 -7.3103e-06
14:51763537 C A 0.069878 -3.3048e-05
14:51768649 G A 0.079992 1.0980e-05
14:51776791 G A 0.216842 1.7239e-05
14:51778026 T C 0.036619 -9.8958e-06
14:51785832 G A 1.100002 -1.1962e-04
14:51802911 T C 0.835213 -1.9056e-05
14:51811515 T C 0.115555 -1.0061e-05
14:51820910 G A 0.604963 -1.0341e-04
14:51821355 G A 0.461867 5.4544e-06
14:51824516 A G 1.798517 -3.2866e-05
14:51828847 G A 0.047566 5.7111e-06
14:51831771 T C 0.028124 -1.0781e-05
14:51835121 C G 0.908765 -8.6796e-05
14:51839615 A G 0.613265 3.3750e-04
14:51839914 C A 0.031750 1.7380e-04
14:51840232 T C 0.138860 -1.5303e-05
14:51845892 T C 0.035268 -4.8813e-06
14:51849583 G C 0.599721 6.5979e-06
14:51849787 T C 1.942936 -2.8834e-05
14:51851909 T C 0.471416 -6.0661e-06
14:51855346 G A 0.681786 1.0772e-04
14:51858058 A G 0.022438 -4.5972e-05
14:51858834 T C 1.954436 -5.5277e-05
14:51859126 C G 0.102868 -4.0644e-05
14:51862526 G A 1.111544 7.8892e-06
14:51862781 T C 0.257875 -3.5006e-05
14:51864860 A G 0.192515 -2.9816e-06
14:51876757 G A 0.051569 -5.0281e-05
14:51894002 A C 0.379230 2.9450e-05
14:51894422 G T 0.171363 -1.7764e-04
14:51906889 T C 1.822019 -2.5639e-05
14:51909326 T G 0.248524 -1.1872e-05
14:51914345 A G 0.022256 -6.1818e-05
14:51915109 G T 0.149415 4.2808e-05
14:51919822 G A 0.398793 9.7486e-06
14:51925852 C T 0.030179 3.0908e-05
14:51929722 G A 0.144936 4.4163e-06
14:51930879 C A 0.029689 -8.4686e-06
14:51939868 A G 0.123916 2.7268e-05
14:51942961 T C 0.094091 2.6887e-05
14:51947546 G A 0.071880 2.3913e-05
14:51951093 G A 0.393518 -2.5808e-05
14:51951601 G A 1.567140 -5.6195e-05
14:51958889 C G 1.159311 7.5773e-06
14:51962628 A G 0.037138 -6.5169e-05
14:51966663 T C 0.755085 6.2309e-05
14:51985037 A G 0.050553 1.8760e-05
14:51985164 C T 0.789948 5.2140e-05
14:51985697 G A 0.032445 1.4168e-05
14:51990618 A C 0.225719 -2.7889e-05
14:51994228 T A 0.206858 4.5095e-06
14:51996195 G A 0.060809 1.1361e-05
14:51997580 G A 0.033094 -8.8830e-06
14:52000195 C T 0.163492 -1.6055e-05
14:52006390 G A 0.157854 -3.0892e-06
14:52007827 A G 0.046612 2.5268e-05
14:52008759 A G 0.103854 -4.0455e-05
14:52010799 T C 1.129019 -4.4940e-05
14:52016073 G A 0.420169 2.9164e-05
14:52016185 T C 0.053350 -2.9571e-05
14:52027776 G A 0.332978 -1.0525e-04
14:52028919 C T 0.757974 -2.3208e-06
14:52033612 T C 1.585277 -1.1094e-05
14:52034572 A C 0.227923 1.0154e-05
14:52039460 G A 0.535033 2.7369e-05
14:52039623 T C 0.128295 1.4680e-05
14:52044331 G A 0.499852 1.4730e-05
14:52046205 T C 0.072867 -1.3959e-05
14:52048393 A G 1.893156 7.0588e-05
14:52049823 C T 0.943589 -4.3692e-05
14:52051396 G A 0.159908 -1.3548e-05
14:52057277 C T 0.082718 -4.7383e-05
14:52057325 G C 0.085143 4.0309e-05
14:52058706 A G 0.833938 2.9957e-05
14:52061619 C T 0.026589 1.3103e-05
14:52066120 C T 0.157968 1.1436e-04
14:52068081 C T 1.111608 1.3999e-05
14:52073202 T C 0.116652 -3.5005e-05
14:52073475 T C 0.096600 6.8897e-05
14:52074130 G A 0.293556 1.1595e-04
14:52074967 T G 0.387322 -7.4512e-06
14:52075198 A G 0.028293 -3.2832e-05
14:52075571 C T 0.037089 -1.2414e-05
14:52076196 C G 1.458943 2.5788e-05
14:52078105 G A 0.082653 2.3409e-05
14:52081446 G A 0.030825 1.6416e-05
14:52085423 A G 0.060082 -3.2986e-05
14:52086630 G A 1.618858 3.6123e-05
14:52087864 T C 0.958737 2.3916e-05
14:52092504 A G 0.572087 9.3412e-06
14:52098560 C A 0.327993 3.5706e-05
14:52102852 C T 0.069719 -2.7288e-06
14:52105374 C T 0.318733 -5.4663e-06
14:52108065 T G 0.191340 2.0990e-05
14:52112742 C A 0.178169 3.1676e-05
14:52115476 C T 0.394648 -1.3833e-05
14:52116789 C T 0.106555 1.0591e-04
14:52125648 A G 0.043824 2.0298e-05
14:52126584 C T 0.032370 -1.4667e-05
14:52131756 A G 0.250867 1.0261e-04
14:52135358 A G 0.021211 -2.2456e-05
14:52137895 T C 0.037878 -8.1818e-05
14:52154372 C T 0.046752 1.1232e-04
14:52173239 G T 0.079823 -1.2706e-05
14:52173703 C T 0.685048 -1.7048e-05
14:52176611 T G 0.307275 3.3748e-05
14:52179059 C T 0.413356 -6.8107e-05
14:52186337 T G 0.043853 2.1543e-05
14:52188949 T C 0.022451 3.0965e-05
14:52199076 A G 0.134241 -3.5628e-05
14:52201091 G T 0.568094 3.9428e-05
14:52205021 G A 0.883172 5.5608e-05
14:52207213 G A 0.105649 4.6116e-05
14:52219066 C A 1.881900 -1.1098e-05
14:52219882 A C 0.092458 -3.9357e-06
14:52230362 A G 0.137464 -3.3169e-05
14:52235446 A G 0.291848 -1.4321e-04
14:52241914 C T 0.058307 2.1780e-05
14:52242196 G A 0.652532 5.8340e-05
14:52243338 A G 0.026758 3.7684e-05
14:52250690 G T 0.286470 -1.7171e-05
14:52254391 A G 0.126532 8.5444e-05
14:52257694 T G 0.599679 -6.3371e-06
14:52270381 G T 1.118577 -2.7775e-06
14:52271876 G A 0.227576 -3.4258e-05
14:52275074 A G 1.074152 1.1277e-05
14:52275204 T C 0.059352 -3.9877e-05
14:52276643 C T 0.057534 -2.4031e-05
14:52282000 T G 0.302488 5.9503e-05
14:52285462 A G 0.029351 8.9555e-05
14:52301684 C A 0.753518 5.4096e-06
14:52301703 G A 1.100498 2.4512e-05
14:52302107 A C 0.046674 1.1715e-04
14:52306866 A G 0.056119 -6.8769e-06
14:52307320 C T 0.349642 2.9593e-05
14:52311895 G A 0.392385 3.0960e-05
14:52312452 A T 0.363583 6.4273e-06
14:52315602 G T 0.265814 4.8628e-06
14:52316990 T C 1.643399 1.9873e-05
14:52319635 A C 1.877207 6.6982e-05
14:52322055 C T 0.061286 3.6407e-05
14:52327659 G A 1.797306 2.0267e-05
14:52330208 T C 0.097791 -5.2170e-05
14:52331224 T C 0.984920 7.1922e-05
14:52334089 G A 1.326941 -7.7939e-06
14:52334164 C T 0.027436 -2.9831e-05
14:52334589 C T 0.855441 2.0066e-06
14:52335832 C T 0.200490 -9.6585e-05
14:52345872 C T 0.093186 3.2664e-05
14:52352912 G A 0.868291 1.5534e-05
14:52353958 A C 0.089080 2.3955e-05
14:52367454 G T 0.054597 2.2897e-05
14:52368559 G A 1.830448 2.0935e-05
14:52374858 T C 0.961259 4.9019e-07
14:52378020 A G 0.091517 6.2709e-05
14:52379453 A G 0.207777 -1.0492e-05
14:52380834 C T 0.068784 3.8004e-05
14:52381178 A C 0.484179 1.7224e-05
14:52381224 T C 1.933004 -1.0892e-05
14:52381244 A G 0.980259 6.6100e-06
14:52384018 C A 0.047268 1.2013e-05
14:52384093 C G 0.043266 3.7955e-07
14:52397132 A G 0.096363 -9.1535e-07
14:52398331 A G 0.050854 -6.8945e-05
14:52399493 G A 0.903007 2.6449e-05
14:52404093 T A 0.049397 -4.0548e-05
14:52405012 A C 0.032487 7.4047e-05
14:52408718 T C 0.151236 -2.6130e-06
14:52415957 A G 0.071679 -6.1884e-05
14:52417780 G A 0.747601 5.8919e-06
14:52424998 G A 0.104958 -7.3119e-06
14:52427654 T C 1.972362 1.1728e-05
14:52427952 G A 0.040906 3.1260e-04
14:52428269 T C 0.035651 -4.4459e-07
14:52429893 A G 1.968984 1.6547e-06
14:52434055 T G 1.851591 3.2548e-06
14:52434771 C A 0.091277 1.4681e-06
14:52435495 C G 0.066746 -4.1479e-06
14:52438373 C T 0.042380 3.6595e-05
14:52439507 A G 0.092319 1.4145e-05
14:52439670 A G 0.060254 -1.1164e-05
14:52447952 G A 0.115776 6.7290e-05
14:52448628 T C 0.084893 8.3502e-06
14:52452574 A G 1.417125 -5.7444e-05
14:52454987 G A 0.288908 -2.3623e-05
14:52457823 T C 0.022126 2.1207e-05
14:52468332 G A 0.305821 5.7908e-05
14:52470678 G A 0.206332 -2.6698e-05
14:52470889 G A 0.275551 -2.7934e-05
14:52474721 T C 0.671689 7.8793e-06
14:52477867 A G 0.611828 3.0033e-05
14:52480242 T C 0.916214 -1.2317e-05
14:52480965 A G 0.139402 -1.5616e-05
14:52481917 T C 0.537357 1.4747e-05
14:52482107 C G 0.029147 9.5280e-05
14:52482274 G C 0.234239 -2.8027e-05
14:52483403 C T 0.537714 1.7675e-05
14:52483455 G A 0.437592 4.3682e-05
14:52486210 G C 0.046632 -3.0636e-07
14:52486369 T C 0.094039 6.4918e-05
14:52488385 G A 0.296506 9.3899e-05
14:52491472 A G 0.067073 -2.2895e-05
14:52491754 C T 1.320891 -1.0616e-05
14:52496519 T G 0.140204 -2.3038e-05
14:52498132 G T 0.124199 4.5192e-05
14:52501235 C A 1.844798 2.1495e-05
14:52503396 A G 1.343086 -9.5096e-05
14:52505589 A G 0.034376 3.0532e-05
14:52507429 G A 1.514390 -1.6728e-04
14:52508842 A C 0.084117 -6.4013e-05
14:52509063 A G 0.063779 1.9876e-05
14:52509501 C T 0.453454 -1.2748e-04
14:52514912 C T 1.171480 -3.8821e-05
14:52515760 C T 1.086529 -1.5743e-05
14:52518811 A G 1.568010 9.7696e-05
14:52520368 T C 1.544585 1.0031e-04
14:52520746 T G 0.206797 9.0668e-05
14:52523187 T G 0.023814 -1.1468e-05
14:52525611 C A 0.176692 -1.0116e-04
14:52526444 G T 0.057128 -3.9733e-05
14:52528648 T C 0.200711 -8.8741e-05
14:52531400 C T 0.098934 -4.8083e-05
14:52534758 G C 0.051325 -6.8751e-06
14:52538947 A G 1.762346 3.2040e-05
14:52544101 A G 0.140561 5.1779e-05
14:52546210 T C 0.058719 -6.5896e-06
14:52557466 G T 0.300826 -2.1016e-04
14:52573836 T C 0.069725 -8.9640e-06
14:52575861 C A 0.192051 -8.2700e-05
14:52583459 T C 1.758305 4.6370e-05
14:52600088 T C 0.060478 2.7154e-05
14:52600131 T C 0.038550 3.5454e-05
14:52600254 G A 0.261173 4.5981e-05
14:52609910 T C 0.052033 1.2199e-04
14:52617358 C T 0.079875 2.2050e-05
14:52620633 G A 1.764855 2.6889e-04
14:52623384 A G 0.284529 4.5135e-05
14:52623639 T C 0.256317 -4.0055e-05
14:52642436 A G 0.540535 7.1631e-06
14:52656383 C T 0.043571 -1.7108e-05
14:52659346 T C 1.332157 3.5840e-04
14:52660192 C T 1.863760 1.6633e-05
14:52661259 G T 1.866492 8.3538e-06
14:52668876 T C 1.068748 3.2157e-04
14:52674254 G A 0.827686 1.5054e-05
14:52684205 A C 1.894581 5.4174e-06
14:52685340 G A 1.295000 -3.4311e-05
14:52686065 G T 0.414155 5.1090e-05
14:52686179 C T 0.058651 -9.2177e-05
14:52705940 G A 0.093961 -2.1085e-05
14:52708563 T G 0.039631 -1.4443e-05
14:52709155 A G 0.028767 1.2445e-05
14:52713025 T C 1.083017 3.4322e-05
14:52718265 T C 0.095513 1.3418e-05
14:52721905 C T 0.158360 1.4051e-05
14:52724863 A G 0.417254 -2.1920e-06
14:52733411 C T 0.547844 -1.0260e-06
14:52733920 T C 0.184047 1.6215e-05
14:52734092 C T 1.466473 1.2030e-05
14:52741597 A G 0.023350 -1.5617e-05
14:52753251 T C 0.270559 1.1131e-05
14:52753593 T C 0.027829 -1.9798e-05
14:52758111 G A 0.039988 -4.3442e-05
14:52761693 G T 0.447784 9.5381e-06
14:52764944 G A 0.610373 3.9819e-04
14:52767341 A G 1.319687 1.3407e-05
14:52767753 G T 0.051526 2.0937e-05
14:52771832 C G 0.193109 -1.6485e-05
14:52777760 C T 0.023119 1.7264e-05
14:52778475 C T 0.285948 8.2330e-06
14:52779297 A G 0.056113 3.4767e-05
14:52779791 G A 0.067635 1.2073e-04
14:52794381 A G 1.760207 1.4851e-05
14:52797775 T C 0.049735 -9.7761e-07
14:52806891 C A 0.075159 4.0435e-05
14:52815181 A G 0.050783 3.1952e-05
14:52816171 G A 0.131206 -3.3340e-05
14:52817840 C T 0.118256 -5.3824e-05
14:52821362 G A 0.061773 5.2590e-05
14:52829483 C T 0.024856 -3.3912e-05
14:52832692 T C 0.105156 1.4212e-04
14:52840529 C T 0.093523 3.3406e-05
14:52845616 T G 1.036336 -1.0773e-05
14:52845915 A G 0.331226 -5.9675e-05
14:52857681 T C 0.489255 1.7480e-05
14:52857903 G A 0.038796 -1.4519e-05
14:52861055 T C 0.056674 3.2045e-05
14:52870219 G A 0.054555 4.0556e-05
14:52876335 A G 0.517116 2.5027e-05
14:52878820 T C 1.959198 1.9994e-05
14:52882635 T C 0.219968 -6.4377e-06
14:52882661 G A 0.146387 -3.6220e-05
14:52886499 A G 0.044571 -3.8185e-06
14:52889825 T C 0.038994 1.4723e-05
14:52890163 A G 0.056937 2.3864e-05
14:52895084 T C 0.351956 1.2350e-05
14:52896193 C T 0.068394 5.8616e-05
14:52896568 A G 0.908353 -2.8536e-05
14:52906259 T C 0.300751 -7.7388e-06
14:52910297 C T 0.156436 3.1276e-05
14:52923820 C T 0.059362 3.2652e-06
14:52924699 G A 0.028722 1.4627e-05
14:52937255 T C 0.325948 5.1075e-05
14:52939584 G A 0.152602 4.8387e-05
14:52960368 G A 0.056723 2.3960e-05
14:52961772 T G 0.170428 2.7137e-05
14:52967133 A G 0.044811 -5.4585e-06
14:52979905 T C 0.090939 -5.1254e-05
14:52980950 C T 0.187053 -4.0358e-05
14:52981401 T G 0.824983 5.9322e-06
14:52981433 C T 0.109693 7.1029e-05
14:52981664 C G 0.060858 1.7705e-06
14:52989228 A G 0.670186 -9.0086e-06
14:53000893 C T 0.084136 1.7772e-06
14:53023134 T C 0.315954 -1.3183e-05
14:53031334 C T 0.151995 4.4426e-05
14:53045193 C A 0.044204 -1.7269e-04
14:53046368 G A 0.828326 1.7459e-05
14:53050454 T C 0.062831 -1.9567e-05
14:53063907 T C 0.026106 2.3735e-05
14:53076570 G A 0.075788 -2.2210e-05
14:53086354 T C 0.034087 1.3723e-05
14:53094859 A G 0.072854 5.5362e-06
14:53098902 A G 1.051393 -9.1495e-06
14:53103556 A G 0.418368 -9.3463e-06
14:53107682 A G 0.208566 1.8131e-05
14:53112345 T C 0.024898 6.6493e-05
14:53115398 T C 0.209046 7.3509e-06
14:53119201 A G 1.834713 -8.3282e-05
14:53151428 C T 0.343206 -2.7663e-05
14:53153171 T C 1.006339 9.7040e-06
14:53159576 G A 1.070988 -1.4060e-05
14:53159662 A G 0.657953 -9.5267e-06
14:53161384 T G 0.030620 -2.4457e-06
14:53161736 T G 1.241822 -2.5916e-04
14:53170560 T C 0.103046 -4.0028e-05
14:53172188 T G 1.027303 1.6811e-05
14:53174328 G C 1.221821 -2.8555e-05
14:53175753 G A 0.066301 1.9579e-05
14:53176474 G A 0.031507 -7.5483e-05
14:53192143 A G 0.023139 5.3347e-05
14:53195171 T C 0.031675 -3.3956e-05
14:53201906 A G 1.027969 8.2558e-06
14:53202319 G A 0.109502 -1.0877e-06
14:53205295 T C 0.065814 -4.6328e-05
14:53224997 G T 0.030585 -6.1807e-06
14:53226160 G A 0.037644 -1.6630e-05
14:53259262 A G 0.194810 -1.2781e-04
14:53277786 T G 0.843665 2.3494e-05
14:53288682 C T 0.815823 -1.1908e-05
14:53298853 G A 1.801649 5.4112e-05
14:53304638 G A 0.130444 1.8672e-05
14:53304871 T C 1.792963 1.2262e-04
14:53312106 C A 1.787137 1.6754e-04
14:53321535 T C 0.038147 -4.6309e-06
14:53324891 C A 1.801597 1.9843e-04
14:53334546 G A 1.802025 2.1349e-04
14:53337905 T C 0.027186 3.9401e-05
14:53343678 A G 0.095756 9.6677e-05
14:53355518 A G 0.091718 -5.2613e-05
14:53368232 T C 1.628985 1.0501e-04
14:53369830 C A 0.062750 3.4684e-06
14:53371583 A G 0.067194 -7.3829e-05
14:53374288 G A 0.035067 4.4402e-05
14:53376065 C T 0.080313 1.6593e-05
14:53383910 A G 0.268180 -1.1722e-05
14:53386836 C G 0.461413 3.5457e-04
14:53390048 A T 0.517525 2.1513e-05
14:53391236 G T 1.627917 5.0974e-06
14:53407575 T C 0.557289 6.8475e-05
14:53411391 T C 0.615515 2.8845e-05
14:53416811 A C 0.033623 -1.1708e-05
14:53424661 G A 0.283604 -5.5799e-05
14:53439994 A G 0.054649 1.3803e-06
14:53442832 A C 0.933163 6.7283e-05
14:53455005 G T 0.142820 1.0850e-04
14:53456603 G A 1.506870 7.8117e-05
14:53462559 C T 0.487054 4.6400e-05
14:53470862 A G 0.163265 -2.0860e-04
14:53472330 T C 0.893452 -1.2609e-05
14:53472361 A C 0.039475 -1.1465e-04
14:53473822 T C 1.850066 5.1108e-05
14:53476335 C T 0.023710 3.1630e-05
14:53479254 T C 0.035395 -7.1220e-05
14:53485358 C T 0.282630 7.7241e-06
14:53489280 C G 1.326584 3.0471e-06
14:53490709 G T 0.039851 2.7591e-05
14:53491728 T G 0.028371 -7.4118e-05
14:53494151 T C 0.303036 -2.0589e-05
14:53497860 T C 0.100742 8.8904e-06
14:53502201 C T 0.673971 -1.2436e-05
14:53507522 C T 0.337045 2.7030e-05
14:53507684 A G 0.190526 1.0370e-04
14:53525427 T C 0.594138 6.3232e-06
14:53527485 T G 0.091520 -7.5059e-05
14:53560290 C T 0.059988 -7.4253e-05
14:53605211 G A 0.305825 2.0040e-05
14:53606321 A T 0.045256 -5.9205e-05
14:53617906 C A 0.045781 -6.6865e-05
14:53619544 A G 1.667164 1.6599e-06
14:53619681 T C 0.032013 -5.2898e-06
14:53620658 A G 0.047261 9.3276e-05
14:53623347 T C 0.026872 -4.0879e-05
14:53625407 T C 0.029244 -4.3250e-05
14:53632171 A G 0.670498 -4.4292e-06
14:53634808 G A 0.338938 -5.7925e-06
14:53636414 G C 0.031636 -1.4193e-05
14:53641092 G T 1.680378 1.2139e-05
14:53650660 A G 0.122472 1.6709e-05
14:53660974 G A 0.050319 -5.2980e-05
14:53663930 G T 1.680173 -3.2587e-06
14:53665735 A G 0.205047 3.0690e-06
14:53681840 G A 0.313403 -1.3371e-05
14:53694054 C T 0.547351 -3.3487e-06
14:53695365 A G 0.040277 -6.9603e-05
14:53696206 G A 0.048871 -2.7165e-05
14:53701771 C G 0.050923 -1.2553e-04
14:53705572 T C 0.038037 -5.8337e-05
14:53714661 A C 0.063581 -3.0982e-05
14:53715237 A G 0.191889 -7.5961e-06
14:53718295 C T 0.185462 -1.1101e-05
14:53731553 G A 0.475237 -3.7639e-05
14:53743403 G T 0.474402 -2.4899e-05
14:53744739 A G 0.037592 7.9861e-05
14:53752834 G A 0.304685 -2.5214e-05
14:53764961 C A 0.091868 -1.9814e-05
14:53773909 G A 0.064597 1.0486e-05
14:53791041 C T 0.939438 -6.1463e-05
14:53791311 T C 0.538003 -2.2756e-05
14:53797491 A G 0.402860 -5.2758e-05
14:53797995 A G 0.126033 -2.1563e-05
14:53798282 G T 0.034028 -1.3629e-05
14:53799212 C T 0.043688 -2.7142e-06
14:53802793 G C 0.264681 2.9099e-05
14:53808021 T G 0.300622 -2.6044e-05
14:53811040 G A 1.858794 4.4501e-05
14:53812020 G A 0.289171 -4.4009e-05
14:53813237 G A 0.032701 1.6151e-05
14:53820607 A G 0.054594 9.8782e-05
14:53821057 C T 0.882069 1.0756e-04
14:53828045 C T 0.895678 1.2687e-04
14:53834709 C T 0.029024 -4.3133e-05
14:53837485 A G 0.505429 -3.0656e-05
14:53846683 G A 0.043418 4.8588e-05
14:53848936 A C 0.223454 5.8625e-06
14:53850353 G C 0.574446 -3.0814e-05
14:53857356 A G 0.991665 -9.8776e-05
14:53873887 T C 0.191564 -2.7303e-06
14:53875991 T C 1.755569 2.0166e-06
14:53879349 A G 0.174433 -1.1287e-05
14:53880585 G A 0.154874 1.8735e-05
14:53881597 T G 0.384654 -6.7824e-05
14:53887928 G A 0.947825 7.7259e-05
14:53887949 G A 0.175595 5.5439e-05
14:53900465 G T 0.096642 1.9361e-06
14:53902415 C A 0.722712 2.7069e-05
14:53912523 A G 0.413285 -9.9808e-06
14:53912834 C T 0.600574 -8.2821e-06
14:53918219 G A 0.121816 1.2590e-04
14:53920178 T G 0.160353 2.8836e-05
14:53928865 T C 0.183817 1.2314e-05
14:53929404 G A 0.046453 1.5895e-05
14:53930883 A C 0.329233 -8.7402e-05
14:53961448 A C 0.471556 7.3185e-06
14:53980230 C T 0.049134 -1.4646e-05
14:53982161 G A 0.041533 -3.0651e-05
14:53983732 T C 0.444470 -4.2571e-05
14:53986883 A G 0.024833 1.8300e-05
14:53988050 C T 0.860202 1.8766e-05
14:53991486 G A 1.966955 -8.5043e-05
14:53992204 C T 0.143134 6.1194e-05
14:53996341 A G 0.410750 -5.8030e-07
14:53999999 G C 0.087168 -1.6400e-05
14:54001205 G T 0.045716 2.0658e-05
14:54002294 G C 0.063153 2.8107e-05
14:54012121 C A 0.125747 3.3323e-05
14:54012740 T C 0.636894 -1.6952e-04
14:54016922 G T 0.092371 2.3050e-05
14:54022119 G A 0.987056 1.5209e-04
14:54045723 T G 1.636258 1.4347e-05
14:54046766 C T 0.132462 -1.0733e-04
14:54055337 G A 0.667775 -1.2600e-04
14:54072858 T C 0.178636 2.8572e-05
14:54082845 G A 0.041351 2.6724e-05
14:54084642 C T 0.417485 3.9622e-05
14:54089606 G A 0.348604 -1.5987e-06
14:54092129 C T 0.114478 1.8213e-05
14:54094880 A G 0.164083 1.1503e-05
14:54096701 T C 0.151171 -2.2173e-05
14:54097936 C T 0.028397 6.4246e-05
14:54099700 A G 1.434720 -8.7158e-05
14:54103720 A G 0.059803 1.5090e-05
14:54120068 C T 1.574346 -9.1054e-06
14:54136462 A G 1.055454 -4.1952e-05
14:54139959 T C 0.033662 6.8222e-05
14:54144853 T G 0.405368 1.9840e-05
14:54146644 G T 1.898359 3.9131e-05
14:54155998 T C 0.096376 7.8223e-05
14:54161251 C G 0.758808 1.8447e-05
14:54164036 T G 1.455658 -1.0605e-05
14:54164706 T C 0.648472 -8.8633e-06
14:54164741 C G 0.037725 9.9901e-08
14:54165832 G A 0.087551 -6.5079e-05
14:54166937 G A 0.028657 -2.1477e-06
14:54167472 C A 1.876645 -1.2775e-04
14:54171095 G A 1.032227 -3.1673e-05
14:54173958 C T 0.025856 -5.9903e-05
14:54175099 C T 0.164943 9.5548e-05
14:54181445 T C 1.877515 -8.4177e-05
14:54186259 C G 0.205255 -1.5358e-05
14:54187705 T C 0.052747 -1.4589e-05
14:54188200 G T 0.045629 1.2129e-04
14:54192194 A G 0.785741 1.0901e-05
14:54193744 A G 0.444120 -6.5140e-05
14:54195463 A G 0.059579 1.4183e-04
14:54198505 G A 0.036885 -5.5981e-06
14:54198782 C T 1.645671 -1.9229e-05
14:54203123 A G 1.402687 -5.0479e-05
14:54203649 A G 0.090144 -3.3454e-05
14:54205668 C G 0.037482 5.5293e-05
14:54205921 G T 0.088434 -1.1757e-04
14:54205975 A G 0.108749 -1.1792e-05
14:54211245 G A 1.555975 1.1604e-04
14:54216769 G T 1.041747 2.9313e-05
14:54220125 G A 0.074409 -1.1728e-05
14:54228617 T G 0.035564 5.3729e-05
14:54229046 T C 0.193671 -4.7336e-05
14:54229945 T C 0.062585 -5.1162e-06
14:54233961 A C 0.098755 9.5598e-05
14:54236088 C T 0.122034 6.0635e-05
14:54242213 T C 1.942560 -1.3169e-05
14:54252195 A C 1.911008 8.6288e-05
14:54255510 G A 0.274425 -3.9905e-05
14:54259598 C T 0.108869 -2.2793e-05
14:54284497 G A 0.029247 -4.5113e-05
14:54290797 T G 0.805823 -2.5843e-05
14:54290830 C T 1.099959 -3.4635e-05
14:54294170 A G 0.095970 1.2382e-06
14:54296050 G A 1.772846 3.1288e-05
14:54296071 T C 0.053331 2.9595e-05
14:54302103 C T 0.322469 5.3656e-05
14:54302515 C A 0.034272 8.2606e-05
14:54302846 C T 0.142969 2.3061e-06
14:54306270 G A 0.026154 -2.5521e-05
14:54310949 A G 0.081160 -2.5877e-05
14:54311162 T C 0.253607 5.3370e-05
14:54317745 C A 0.083773 -2.5287e-06
14:54321992 A T 0.035457 -3.7974e-05
14:54324455 T C 0.136166 -4.5105e-05
14:54325505 G T 0.042396 -2.1484e-05
14:54327449 A G 0.353151 -3.7955e-05
14:54328682 T C 1.719515 -8.4420e-06
14:54334781 A G 0.328301 9.6992e-05
14:54340100 C T 0.191370 1.6908e-05
14:54340283 C T 0.032175 4.1119e-05
14:54347246 A C 0.258537 2.8929e-05
14:54355125 C T 0.037962 5.3789e-05
14:54356182 C T 1.311806 1.5822e-05
14:54358315 C T 1.916759 -2.2374e-05
14:54358429 C A 0.436437 -1.4371e-05
14:54365543 T C 1.974657 -6.6636e-05
14:54365631 G A 1.600052 2.1027e-06
14:54369046 A C 0.765021 8.1532e-05
14:54373753 T C 0.047924 -4.7976e-05
14:54378248 A G 0.048962 8.7272e-05
14:54381402 T C 0.046106 -5.7898e-05
14:54384291 A C 0.033613 -1.0457e-04
14:54384657 C T 0.584846 9.6208e-06
14:54391908 G C 1.758360 5.6003e-05
14:54396529 G A 0.139457 3.9982e-05
14:54396626 T C 0.043649 -7.2292e-05
14:54398327 A G 0.043081 1.5293e-05
14:54405684 T C 0.856375 -1.5862e-05
14:54408219 T C 0.139311 -5.4457e-05
14:54410919 C T 0.924273 8.5324e-06
14:54413681 T C 1.960723 4.0302e-05
14:54414132 G A 0.805161 3.5703e-05
14:54417522 G A 1.150311 -3.1017e-03
14:54418986 C T 1.968948 -2.0645e-04
14:54422399 G C 1.078817 2.2024e-05
14:54423053 C A 0.797416 2.9537e-05
14:54425052 A C 1.095471 1.3926e-05
14:54429292 T C 0.138133 -5.1440e-05
14:54437602 C T 1.878245 8.2975e-05
14:54439521 A G 0.034136 8.5904e-05
14:54439630 T G 0.024207 -1.7318e-05
14:54440983 C A 1.938233 -2.2669e-04
14:54443339 T C 0.131015 2.4367e-05
14:54444750 T C 0.316996 1.2414e-05
14:54458283 A C 0.120288 -3.3026e-06
14:54467801 C G 0.075422 1.1230e-05
14:54475412 A G 0.050692 5.0504e-05
14:54502885 T C 0.029507 -1.3804e-04
14:54505768 T C 1.932686 2.3351e-05
14:54515235 T C 0.090469 -1.1455e-05
14:54516010 A G 0.417579 8.4898e-05
14:54518230 G A 0.035749 1.4783e-04
14:54520020 C T 0.182502 7.9027e-05
14:54542508 A G 0.258261 2.0930e-05
14:54545780 A G 0.022662 6.4247e-05
14:54557241 G A 0.178192 -3.2447e-05
14:54559657 A C 0.587001 -1.9951e-04
14:54568241 C T 0.054684 7.5022e-06
14:54584738 C A 0.140359 6.4457e-05
14:54587713 T C 0.421419 1.3387e-04
14:54594060 C T 1.366316 -1.7877e-04
14:54611690 A G 0.055077 2.8440e-05
14:54623656 G C 0.069433 -2.7632e-05
14:54625332 T C 0.096954 -1.6709e-05
14:54626724 G A 0.093728 -7.0077e-05
14:54627707 T C 0.023152 2.3414e-05
14:54629593 A C 0.212113 -4.7463e-05
14:54631074 T C 0.070115 4.4558e-05
14:54631231 T C 0.033094 3.2202e-05
14:54634566 C G 0.030870 -8.4654e-05
14:54638520 A G 0.128012 -3.4879e-05
14:54655049 T C 0.094198 4.4427e-04
14:54656551 C T 0.762946 -6.5210e-05
14:54658055 A G 1.335273 -5.0458e-05
14:54660959 C G 0.087109 -2.9725e-05
14:54667944 C G 0.023723 -1.0135e-05
14:54672574 T C 0.605992 1.0018e-05
14:54683167 A G 0.020396 -1.7727e-05
14:54697822 T C 0.033915 -5.9592e-05
14:54714967 G A 0.138870 3.8818e-06
14:54715347 A G 0.245596 -4.4419e-05
14:54722250 C T 0.068411 7.4959e-05
14:54730689 C A 0.234123 -9.4144e-06
14:54739834 C T 0.120297 -3.0019e-05
14:54740081 C T 0.055058 -5.0961e-05
14:54746158 A G 1.032198 -8.8814e-05
14:54752862 C T 0.060728 1.6125e-05
14:54756084 G A 0.021247 -2.3297e-06
14:54759514 A G 0.212392 6.6329e-04
14:54761929 T C 0.035187 -2.1474e-06
14:54772253 C T 0.029241 -4.7416e-07
14:54781093 T C 0.696736 3.5533e-05
14:54781930 C T 0.056152 2.7905e-05
14:54783827 T C 0.237732 -5.7030e-06
14:54787961 G A 0.796741 -1.0703e-06
14:54792308 A G 0.055311 5.3497e-05
14:54802087 G T 0.197102 6.1696e-04
14:54804925 C T 1.602707 4.5803e-05
14:54805598 A G 0.060160 -1.1597e-04
14:54806916 A G 0.080180 -7.3998e-05
14:54808453 T C 1.106870 -1.5382e-05
14:54809729 A G 0.052315 -2.9231e-05
14:54810266 G A 0.119749 -1.0407e-05
14:54814075 C A 0.052841 -1.3470e-06
14:54817893 A G 0.045811 2.9985e-05
14:54819660 A G 0.047171 1.3336e-05
14:54829294 G C 0.128938 -3.4010e-05
14:54837479 G A 1.146659 8.3983e-06
14:54849295 G A 0.025525 -6.5128e-05
14:54855611 T C 0.132281 -6.2935e-05
14:54857286 A G 0.539603 8.5906e-05
14:54857961 A G 0.097986 -1.1534e-04
14:54860782 C G 0.040309 2.9995e-05
14:54861808 T C 1.016764 -1.1008e-06
14:54863577 A G 1.443162 6.3580e-05
14:54876184 C T 0.446700 1.0337e-04
14:54877316 A G 0.024492 -5.2259e-05
14:54879473 T G 0.839468 4.9958e-06
14:54881628 G A 0.035005 -1.7430e-04
14:54892999 C T 0.311401 5.4465e-05
14:54900777 G T 0.054256 -1.6020e-05
14:54900962 T C 0.025508 -3.2062e-06
14:54904078 G A 0.081946 -1.7282e-04
14:54917667 C T 0.395826 -1.1973e-05
14:54936430 C G 0.048083 -3.3575e-05
14:54943727 C T 0.044214 6.2829e-05
14:54965191 A G 0.271692 -2.4991e-07
14:54969026 A G 0.052224 -6.2674e-05
14:54980122 C G 0.079748 -1.5916e-05
14:55004449 A G 0.040160 1.3828e-05
14:55005488 G A 0.043308 3.0375e-05
14:55016725 C T 0.089693 -3.1666e-05
14:55018820 C G 0.096879 -7.3337e-06
14:55036863 A G 1.822204 6.7277e-05
14:55037425 T C 0.086554 -2.6655e-05
14:55037970 C T 0.077755 8.7660e-06
14:55042615 A G 1.665126 1.0065e-04
14:55045752 G C 0.717542 -9.7496e-06
14:55046372 A C 0.125815 -3.4481e-05
14:55051375 G A 0.209267 2.5066e-05
14:55056020 C A 0.961470 1.5507e-04
14:55056356 T C 0.160645 3.6669e-06
14:55064712 A G 0.339142 9.1390e-05
14:55066252 T A 0.468589 7.9825e-05
14:55066532 T C 0.475636 -1.1121e-04
14:55068241 G T 0.074224 -8.2358e-05
14:55071322 C T 0.301339 8.1411e-05
14:55071377 G A 0.068557 5.2963e-06
14:55071882 A G 1.474419 2.4237e-04
14:55073798 T C 0.113790 1.9109e-05
14:55080682 A G 0.932914 -4.8846e-06
14:55086759 G T 1.049783 8.1149e-06
14:55094473 A G 0.153735 3.2496e-05
14:55096181 A G 0.289297 1.8725e-05
14:55100058 G T 0.281209 7.3351e-05
14:55101718 T C 0.267031 4.2792e-05
14:55104841 A G 1.231601 -1.5641e-05
14:55105024 C T 0.272468 2.1019e-06
14:55105452 A G 0.100755 -1.7074e-05
14:55105573 G A 0.952258 -1.9912e-05
14:55106918 G T 0.110862 1.0728e-05
14:55107509 A G 0.025070 -6.5324e-05
14:55107997 G A 0.090209 3.0678e-06
14:55109577 G T 0.076535 -1.9519e-05
14:55113579 C A 0.046336 4.0090e-05
14:55123713 T C 0.037664 -7.1449e-05
14:55124327 C T 0.989179 1.9174e-06
14:55130309 C T 0.124750 -3.0667e-05
14:55130718 A G 0.122115 1.0432e-06
14:55134169 C T 0.032961 -3.6841e-06
14:55135931 T C 1.068031 1.6183e-05
14:55136571 C T 0.068476 -1.9816e-05
14:55136825 T C 0.075636 -5.2707e-05
14:55136846 A G 1.695399 -1.8630e-04
14:55138474 A G 0.064191 -4.2613e-06
14:55139475 A G 1.513114 -3.1003e-05
14:55139929 A G 0.632298 -9.1139e-05
14:55140200 T C 0.185978 1.0423e-05
14:55151943 T C 0.305519 -3.3424e-05
14:55153475 A G 0.063967 -7.6340e-05
14:55157062 T G 1.908762 1.1592e-04
14:55157569 C A 0.901878 8.6513e-05
14:55158448 A G 0.668774 -4.4052e-05
14:55161067 G A 0.020036 1.8358e-06
14:55163258 T C 0.899839 1.2215e-04
14:55163970 G C 0.110437 6.8913e-05
14:55167049 T C 0.134478 -8.6144e-06
14:55167158 G A 0.761226 -5.4851e-05
14:55167372 A G 0.115513 -1.7314e-04
14:55171752 G A 0.941125 5.0899e-05
14:55173406 G T 1.408861 4.7851e-05
14:55176170 C T 0.337256 -4.9574e-05
14:55179243 A G 0.265830 2.0932e-05
14:55179766 A G 0.060744 -3.5190e-06
14:55180021 C G 0.369503 -1.9736e-05
14:55182315 A G 1.838469 6.8510e-05
14:55182696 G A 0.042224 1.8993e-05
14:55185133 A G 0.027433 3.0693e-05
14:55186813 T C 0.558081 -8.0170e-05
14:55188810 C T 0.030270 -4.8199e-05
14:55189037 C T 1.945176 4.4577e-05
14:55192866 G A 0.282981 4.8565e-06
14:55195780 A G 0.072650 -7.6937e-06
14:55196524 C T 0.669524 -5.4786e-06
14:55198024 A G 1.113270 -9.6504e-06
14:55199776 T C 1.417144 -3.1088e-05
14:55202240 G A 0.040825 1.6023e-05
14:55202858 T C 0.025443 3.4572e-06
14:55203094 A G 0.049985 -4.2263e-05
14:55215985 T G 0.201185 -3.1663e-05
14:55218161 C A 1.105480 -5.9385e-05
14:55218435 G A 1.705682 9.4993e-06
14:55218635 G A 0.133709 9.4691e-05
14:55225186 G A 0.119606 -1.0432e-05
14:55226536 T C 0.794057 7.4734e-05
14:55227490 G A 0.072549 -9.8945e-06
14:55230513 A G 0.038962 4.2823e-05
14:55230976 A G 0.044457 -4.3347e-06
14:55231504 C A 0.656943 2.5569e-05
14:55233256 G A 1.676467 -1.5203e-05
14:55233418 A C 1.791912 5.2369e-05
14:55236176 T C 1.265636 -1.2412e-06
14:55236970 A G 0.085289 -3.2083e-06
14:55237857 G A 0.527087 -6.3811e-05
14:55239768 C G 0.038095 4.3832e-05
14:55241685 A G 0.057943 -4.7282e-05
14:55242483 A G 0.643133 4.3991e-05
14:55243209 A G 0.085844 -1.8455e-07
14:55247597 T G 0.032776 -2.4800e-05
14:55248707 A G 1.190143 -9.6832e-06
14:55252734 A G 0.035625 -6.8085e-06
14:55260785 T C 1.144381 -1.2324e-05
14:55261294 A G 0.036586 -5.5149e-05
14:55261784 T G 0.067749 3.1280e-05
14:55269778 A G 0.081027 -2.6439e-05
14:55272488 T C 0.039569 -1.5339e-05
14:55275407 T C 0.061244 1.1729e-04
14:55277821 A G 0.030468 -2.3157e-05
14:55279763 T C 1.100531 -2.0576e-05
14:55280981 T G 1.164670 -2.7681e-05
14:55281360 T C 1.415333 -6.9973e-05
14:55291048 C T 0.467002 -1.2798e-04
14:55306958 C T 0.039751 -3.7913e-05
14:55308004 G A 0.241182 -5.8209e-06
14:55310492 A G 0.423279 -8.5179e-05
14:55321386 C T 0.028933 1.0565e-05
14:55344114 C T 0.026667 -1.8156e-05
14:55348118 T C 0.238170 -5.3719e-05
14:55348869 T C 0.674724 -1.3286e-04
14:55349103 C T 0.239368 -5.0910e-05
14:55355970 T C 0.062146 1.4772e-05
14:55357742 G A 0.407407 -5.3963e-05
14:55373830 A G 0.050757 -1.1725e-05
14:55386034 T C 0.293685 -3.4969e-05
14:55403260 T C 0.028141 8.4770e-07
14:55411744 C T 0.237985 -5.0243e-06
14:55424013 C T 0.077375 8.6885e-06
14:55436571 A C 0.074019 -3.1916e-05
14:55439318 A G 0.600006 -4.6440e-05
14:55445428 C T 0.070981 5.9704e-05
14:55448409 C G 0.206248 2.1768e-05
14:55494091 A G 0.332329 2.7991e-05
14:55510110 A G 0.158987 -2.5784e-05
14:55516405 T C 0.031753 -8.2122e-05
14:55533588 G C 0.106870 -1.4228e-04
14:55535000 A G 0.024827 -2.0846e-05
14:55540101 G A 0.860585 -2.2644e-05
14:55544723 T C 0.037034 -7.2085e-05
14:55550038 C G 0.021058 -4.2402e-06
14:55556502 G A 0.884117 -2.2515e-05
14:55560164 T C 0.095672 -1.3716e-04
14:55560626 C T 0.546679 -7.0455e-05
14:55561130 T C 0.310495 3.7589e-05
14:55581810 A G 0.030465 -7.8039e-05
14:55611839 T A 0.170038 -4.5016e-05
14:55615580 A G 0.043870 -7.5161e-05
14:55617834 G A 0.020734 -6.0760e-05
14:55618767 T G 0.043935 1.7558e-04
14:55619311 G A 0.829462 -1.6495e-05
14:55619611 C G 0.867690 -1.9973e-05
14:55625684 A C 0.110248 -4.0861e-05
14:55625938 G T 0.872007 -2.8766e-05
14:55637612 T C 0.053623 -7.9205e-05
14:55648263 G C 0.050734 -9.7023e-06
14:55655692 T C 0.196043 -1.1768e-04
14:55659031 T C 0.101517 2.6681e-05
14:55692832 A G 0.200435 4.5319e-05
14:55717379 G A 0.212019 -1.4978e-04
14:55721863 G A 0.113553 8.0099e-05
14:55741370 A G 0.349470 -4.5989e-05
14:55790599 T C 0.134738 -1.5330e-05
14:55792724 A G 0.029299 5.6930e-05
14:55810827 A G 0.056937 1.2915e-05
14:55811995 C T 0.025353 3.0127e-05
14:55815982 C A 0.352148 -5.5271e-05
14:55817708 C T 0.847554 -1.0051e-05
14:55818403 C T 0.169295 -5.4779e-05
14:55818517 A T 0.864194 -1.5322e-05
14:55818706 C T 0.865188 -1.6895e-05
14:55820628 G A 0.877989 -2.6287e-05
14:55822143 C T 0.080959 -3.2228e-05
14:55834585 G A 0.125994 2.0102e-05
14:55837043 C T 0.031003 -8.8584e-05
14:55837255 G A 0.043003 8.6191e-05
14:55839583 T C 0.072208 1.5291e-04
14:55841477 A G 0.677528 1.1687e-05
14:55844094 T C 0.067830 1.0284e-06
14:55845033 A C 0.057979 -7.4770e-06
14:55852477 G A 0.047576 5.9575e-05
14:55855007 A G 0.309921 1.7612e-04
14:55863198 C T 0.189198 -1.1143e-04
14:55873273 A G 0.029952 -6.6632e-05
14:55886226 T C 0.045363 -9.4731e-05
14:55892231 G A 0.209036 9.2697e-06
14:55903716 A C 0.186063 -4.0160e-05
14:55907490 C T 0.086464 -1.6693e-05
14:55909397 A G 0.027819 3.3118e-05
14:55919060 G C 1.100430 5.1633e-05
14:55920460 A G 0.879446 8.7148e-05
14:55931307 G A 0.654970 -6.0802e-06
14:55932333 G T 0.071458 3.1749e-05
14:55934804 T C 0.397066 -4.5401e-05
14:55941431 G A 1.177445 -8.4358e-06
14:55942264 A C 0.233798 -4.4121e-05
14:55953377 A G 0.661387 2.9580e-05
14:55955006 T C 0.107496 -1.1158e-04
14:55965724 A G 0.823360 1.1223e-05
14:55967705 A G 0.032419 1.7624e-05
14:55975469 T C 0.074578 -1.7823e-04
14:55978227 A G 0.396066 2.6650e-05
14:55979712 G A 1.141356 8.2939e-06
14:55981969 T C 0.170853 -3.2595e-05
14:55996897 C A 1.119856 1.9432e-05
14:56000296 T C 0.085435 -5.7884e-05
14:56005933 C T 0.322680 3.9918e-05
14:56006314 T C 0.520697 3.4623e-06
14:56006558 A G 0.088044 -3.0637e-06
14:56024021 G A 0.197725 -4.6280e-05
14:56025746 T C 0.044915 -1.5924e-05
14:56026136 C T 0.192866 -1.0563e-04
14:56043123 A C 0.072549 -5.9554e-05
14:56045411 T C 0.194346 -2.6447e-05
14:56045451 G T 0.192512 -3.7703e-05
14:56078739 G T 0.653552 5.0690e-06
14:56080828 G A 0.091803 3.2882e-08
14:56085130 T C 0.131560 -1.9038e-06
14:56096731 G A 0.199708 -2.8923e-05
14:56101879 A G 0.537114 -1.5429e-05
14:56103567 C T 0.047995 -2.0456e-05
14:56106013 C T 0.026901 -8.9844e-06
14:56120910 A G 0.035742 4.3164e-06
14:56127906 G C 0.113978 6.3257e-05
14:56140949 T C 0.024908 -7.2347e-05
14:56141768 T C 0.084506 -6.8816e-05
14:56148243 G T 0.028881 -5.9515e-06
14:56150151 G A 0.864337 -2.6208e-05
14:56153027 A C 0.064905 1.3402e-05
14:56157089 G A 0.027345 6.8155e-05
14:56160904 A C 0.541340 -1.9324e-05
14:56166934 C T 0.091371 -9.9268e-05
14:56170544 G A 0.024872 -8.3428e-05
14:56179309 C T 0.446142 4.9152e-05
14:56180567 A G 0.194690 -1.0623e-04
14:56184029 T C 0.108223 -1.2723e-05
14:56185501 C A 0.470355 5.1955e-05
14:56185836 G A 0.193648 -4.6433e-05
14:56191413 T C 0.879070 -6.7779e-06
14:56192289 A G 0.034950 -1.5716e-04
14:56195998 G T 0.665503 1.4373e-05
14:56199908 C A 0.030078 3.5784e-05
14:56202952 T G 0.075529 -4.5055e-05
14:56203914 C A 0.169221 -1.8917e-05
14:56205585 G A 0.021594 -1.0933e-04
14:56207914 G A 0.926581 4.2976e-05
14:56212131 T C 1.033107 4.7857e-06
14:56213894 G T 0.190451 -4.2558e-05
14:56214471 G T 0.313984 -2.8349e-05
14:56217626 C T 0.663312 6.8701e-06
14:56225235 T C 0.266853 -6.1721e-05
14:56231602 A G 0.607978 -8.9006e-06
14:56236638 T G 0.033551 -1.3624e-04
14:56238939 A G 0.719483 -2.0533e-05
14:56245453 G A 0.020331 -9.3322e-05
14:56252062 A C 0.524403 1.0972e-05
14:56260947 A G 0.054301 1.6789e-05
14:56266816 A G 0.148113 -1.9590e-05
14:56273901 T C 0.051409 -6.4454e-06
14:56281728 G A 0.356065 -6.9197e-05
14:56288407 T C 0.113140 1.7877e-04
14:56291038 T C 0.026807 8.4820e-05
14:56298925 G A 1.799922 1.9014e-06
14:56302219 A G 0.032445 5.7278e-06
14:56302884 G A 0.827852 -9.6526e-06
14:56306044 C T 0.089291 4.2125e-05
14:56309810 T C 0.042039 1.4060e-05
14:56310028 G A 0.122745 2.2973e-05
14:56312118 A G 0.699164 4.3161e-05
14:56320111 T C 0.040601 2.1546e-05
14:56323733 T G 0.098103 1.5870e-04
14:56338379 C A 0.107902 -3.5129e-05
14:56341499 G A 0.037365 3.2941e-05
14:56343792 A G 0.211626 -1.2000e-04
14:56344785 T C 0.105980 2.6123e-04
14:56346245 G A 0.168653 -4.9659e-06
14:56346641 G C 1.058148 3.0369e-05
14:56346718 A G 0.070494 8.1012e-05
14:56348757 T C 0.049248 -2.2539e-05
14:56353758 T C 0.689044 -2.5816e-07
14:56354934 G A 0.034558 -7.8949e-05
14:56363990 G T 1.369074 1.7750e-05
14:56365566 C T 0.760931 -1.2121e-05
14:56369766 C T 0.867515 -3.5819e-05
14:56370654 A G 0.152940 -1.0438e-06
14:56376007 G A 0.024476 9.3923e-05
14:56376249 T C 0.119194 -5.8733e-05
14:56376659 C A 0.100881 -5.5592e-05
14:56380030 C T 1.186296 -3.8543e-05
14:56380627 A G 0.040552 -6.1228e-05
14:56380639 C T 0.791639 1.8397e-05
14:56383755 T C 0.086895 -1.7095e-05
14:56387480 T G 0.265360 -7.2289e-05
14:56388735 T C 0.339288 -7.6195e-05
14:56393844 G C 0.095756 1.4998e-04
14:56404641 G A 0.181759 1.0986e-05
14:56406938 T C 0.146507 -1.1999e-04
14:56418683 A G 0.035564 2.0683e-05
14:56422219 C T 0.239881 -8.9526e-04
14:56435803 G A 1.174440 3.3224e-05
14:56437768 C A 0.035567 1.5493e-05
14:56444541 A G 0.080024 1.7936e-05
14:56446044 C T 1.068959 3.8324e-05
14:56468546 T C 0.221782 1.3437e-04
14:56469277 A G 0.051653 3.4721e-05
14:56471502 T C 0.035265 4.3405e-05
14:56471962 G T 0.057177 -2.5663e-05
14:56486931 A C 0.030718 7.8077e-06
14:56487479 T G 0.033577 2.9330e-05
14:56491828 T G 0.156027 -8.7306e-05
14:56492554 A G 1.299177 -1.8087e-04
14:56507983 T C 0.037229 -1.0687e-04
14:56508617 A C 0.060783 -3.3999e-06
14:56509378 C A 0.188737 -2.5050e-05
14:56509626 T C 0.931018 -1.8922e-05
14:56511252 C T 0.102416 1.3457e-04
14:56512980 C T 0.025684 9.0389e-06
14:56514872 C T 0.297191 2.4577e-05
14:56518097 G A 0.129103 -4.0579e-05
14:56525569 A G 0.271770 -1.2570e-04
14:56526699 G A 0.052396 -1.1994e-04
14:56527225 T C 0.026391 -4.9493e-05
14:56531389 G A 1.176274 -1.0891e-04
14:56535526 A G 0.078505 -4.1838e-05
14:56537221 G A 0.030909 7.1182e-05
14:56542034 G A 0.228826 -8.9919e-05
14:56545460 T C 0.060040 -4.0593e-05
14:56546189 T C 0.088414 6.6317e-05
14:56547936 T G 0.040124 1.7249e-05
14:56553082 T C 0.057268 -1.1734e-04
14:56553185 G A 0.029374 -3.3908e-05
14:56553285 A G 0.127769 -1.7810e-05
14:56562714 T G 0.023808 -5.5987e-06
14:56565272 T C 0.198367 3.2510e-05
14:56584091 A G 0.980292 -1.6217e-05
14:56584649 T G 0.043724 2.2752e-05
14:56592143 A G 1.152453 9.3734e-07
14:56592220 T C 0.063107 1.1191e-04
14:56592339 T C 0.026349 1.7538e-06
14:56592916 T C 0.057138 -8.1560e-05
14:56593208 G A 1.339866 -8.4704e-05
14:56593787 G A 0.436606 3.2005e-05
14:56594271 G A 0.088736 -2.0186e-04
14:56599190 T C 0.049423 3.2763e-05
14:56617551 T C 0.108863 2.0206e-05
14:56625981 A G 0.067333 6.8471e-05
14:56634496 G A 0.146864 -3.2351e-05
14:56636659 G A 0.131482 5.1320e-05
14:56642572 G A 0.927889 -1.8403e-04
14:56660072 C T 0.238310 -2.9161e-06
14:56663061 A G 1.523014 -1.9741e-04
14:56668552 T C 0.021156 -3.0634e-05
14:56671923 T C 0.320184 3.4034e-05
14:56677416 G A 0.106548 7.6536e-05
14:56682689 A G 0.929113 -1.9953e-04
14:56683836 C T 0.054490 1.1291e-05
14:56687296 G A 0.058758 -2.9926e-05
14:56716092 C T 0.045999 7.0240e-06
14:56729384 C G 0.131752 1.5889e-05
14:56735829 A G 1.897493 -1.8250e-05
14:56737071 T C 0.328938 -3.8069e-05
14:56738019 C T 1.866408 1.3051e-05
14:56743452 G A 0.059819 5.7450e-05
14:56756078 C T 0.304101 -1.9141e-05
14:56757104 A G 0.026453 2.7805e-05
14:56763886 A G 0.248875 2.2399e-05
14:56764167 A G 0.089096 3.4470e-06
14:56765746 G A 1.166390 -1.1835e-04
14:56771272 T C 0.026427 -3.7221e-05
14:56778305 A G 0.021808 1.1708e-05
14:56789713 G A 0.125679 3.3929e-05
14:56798666 A G 0.060024 2.1393e-05
14:56801417 C G 0.107282 -8.9336e-05
14:56802610 T G 0.126889 -2.1510e-06
14:56807380 C T 0.186692 5.3930e-05
14:56807806 C T 0.670556 4.6707e-06
14:56808453 T C 0.021519 5.5740e-05
14:56820170 G A 0.525260 2.8434e-05
14:56823320 G A 0.524445 3.6366e-05
14:56840096 G A 0.597939 -4.8083e-04
14:56841067 C T 0.034236 -1.0903e-05
14:56841899 G A 0.769061 5.5036e-06
14:56842996 G A 1.859079 5.0556e-05
14:56843345 G A 0.617956 2.0792e-05
14:56845859 A G 0.070391 -2.1506e-05
14:56858016 C T 0.100372 2.4495e-04
14:56861612 A G 0.815505 -1.3169e-04
14:56866675 C G 0.034750 -4.3925e-05
14:56874865 G C 0.600600 6.2003e-05
14:56880339 A G 0.027920 -2.3252e-05
14:56881376 A C 0.060939 -2.2288e-05
14:56885106 G A 0.062828 -2.2267e-05
14:56885275 A G 0.081689 7.8557e-05
14:56885357 A G 0.096269 1.3999e-04
14:56889204 C T 1.160360 2.0671e-04
14:56890968 C G 0.337526 7.3089e-06
14:56908019 A G 0.067171 1.5516e-05
14:56917070 T C 0.245067 2.7184e-04
14:56918236 A G 0.424259 1.4676e-05
14:56919332 A G 0.061715 6.9743e-06
14:56920207 G A 1.563164 3.2216e-06
14:56920706 T G 0.128892 2.8417e-05
14:56920900 T C 1.010270 -1.6857e-05
14:56927293 G A 0.042120 -5.3071e-05
14:56941216 G A 0.163161 -5.8475e-05
14:56941220 A G 0.022594 -7.5113e-05
14:56941762 T C 0.046129 3.6187e-05
14:56949485 G A 0.860666 -1.2369e-04
14:56951496 C A 1.416660 1.9193e-04
14:56952641 G A 0.698398 9.8979e-06
14:56953366 G C 0.133595 1.0658e-05
14:56954398 T C 1.611230 -6.2564e-05
14:56954883 A G 0.085149 4.2635e-05
14:56955717 G T 1.486811 -4.9862e-05
14:56957003 T C 1.647570 -3.0288e-05
14:56958470 C T 0.117048 -2.2490e-05
14:56959440 T C 1.084893 2.1746e-05
14:56959922 T C 0.506214 5.1216e-05
14:56961214 T C 0.030604 -3.6737e-06
14:56961401 A G 0.190568 -2.7113e-05
14:56963072 C T 0.435466 -1.9213e-04
14:56963395 T C 0.631893 2.5022e-06
14:56964777 A G 0.267411 3.9350e-05
14:56969273 T C 0.119619 -3.1990e-06
14:56971278 T C 0.084406 7.1514e-05
14:56971402 C T 0.031558 5.5286e-06
14:56991131 T G 0.168523 -5.8172e-06
14:56993406 A T 0.076817 7.0180e-05
14:56998298 C A 1.401561 -3.1193e-05
14:57002728 T C 0.156705 -1.3797e-05
14:57006684 G A 0.317805 -1.7652e-05
14:57006720 A C 0.077966 1.9675e-05
14:57006821 T C 0.029293 6.5747e-05
14:57011245 T C 0.040510 6.9558e-06
14:57011955 T C 0.057602 -1.3507e-06
14:57012428 G A 0.217183 -6.7525e-05
14:57014579 A G 0.051413 1.7174e-05
14:57015476 G A 0.056463 -5.1741e-05
14:57016351 G A 0.328983 -3.1225e-05
14:57019075 C T 0.398585 -4.2915e-06
14:57019238 G A 0.308398 -1.5846e-05
14:57023116 A G 1.398627 -2.3594e-05
14:57025098 C T 0.026239 6.7330e-05
14:57025858 A C 1.015612 -4.5265e-05
14:57032680 G A 0.136370 -6.1251e-05
14:57032689 G A 0.021412 -5.5785e-05
14:57034625 G A 0.030773 3.3973e-05
14:57034918 T C 0.021425 -6.1226e-05
14:57040874 G A 0.973184 -4.9918e-04
14:57049966 G T 0.814778 3.1875e-04
14:57054821 T C 0.776407 -1.4883e-04
14:57065319 C T 0.142063 2.7930e-05
14:57074689 G T 0.154050 -2.2600e-04
14:57075920 T G 0.253123 3.9297e-05
14:57076171 T A 0.029335 -6.8136e-06
14:57079153 G A 0.027975 -1.0917e-04
14:57079972 C T 0.042717 5.2971e-06
14:57083126 G A 0.052961 5.7433e-05
14:57092112 A G 0.023571 -6.7874e-06
14:57093153 G A 1.617712 3.5771e-08
14:57099048 A C 0.067531 -5.0036e-05
14:57099859 A G 1.462688 -3.9169e-04
14:57103986 T C 1.631111 -1.2792e-04
14:57116841 T C 0.044509 -8.6076e-05
14:57122773 C T 0.048677 -1.1421e-05
14:57126729 G A 0.208491 -1.2759e-04
14:57126989 T G 0.051224 1.5903e-06
14:57128138 T C 0.046758 2.8563e-05
14:57131114 G A 0.043194 4.0730e-05
14:57132106 G T 0.027767 1.8602e-05
14:57132165 C T 0.883588 6.7154e-06
14:57142557 T G 0.061332 2.6984e-05
14:57143234 G A 1.279326 3.0467e-05
14:57146254 G A 1.959087 7.8341e-05
14:57147198 T C 0.257138 6.3083e-05
14:57154569 T C 0.023756 1.2205e-04
14:57169000 G A 1.422428 2.9787e-05
14:57169586 T C 0.956065 -2.5986e-05
14:57171985 T G 0.425258 7.8036e-05
14:57172894 T C 0.023097 1.7439e-05
14:57173763 C T 0.272065 -2.7958e-06
14:57175037 C A 0.120304 -1.7646e-04
14:57178956 C T 0.031984 1.2340e-05
14:57180714 C T 0.758691 7.9009e-05
14:57180779 A G 0.107545 1.1679e-04
14:57180858 C T 0.041831 -1.3581e-05
14:57180940 G A 0.956134 -3.0062e-05
14:57181015 A G 1.948221 1.2990e-05
14:57181166 C T 0.094373 -2.8249e-04
14:57181637 T C 0.702121 3.3576e-05
14:57187718 C T 0.159191 3.4265e-06
14:57189191 T C 1.873844 1.0692e-04
14:57189352 G A 1.979097 3.2538e-05
14:57191697 A T 0.028848 -6.2312e-05
14:57192286 T C 0.725906 3.6096e-05
14:57194970 G T 1.953725 3.1752e-05
14:57195082 G A 0.200805 -4.4769e-05
14:57196255 C A 0.672494 -1.7036e-05
14:57197731 T C 0.672809 -3.0910e-05
14:57198204 T G 0.180785 -2.5072e-05
14:57203955 A G 0.123975 2.5827e-05
14:57204059 G A 1.618686 8.3795e-06
14:57204584 T G 1.796209 -2.3052e-05
14:57209579 G A 0.055648 -2.6283e-06
14:57212706 A G 0.092050 -9.5428e-05
14:57213587 A G 1.971833 5.8285e-05
14:57214205 G A 0.239141 -1.0100e-04
14:57218997 T C 0.213067 5.5436e-05
14:57218999 A C 1.971613 5.6468e-05
14:57221139 A G 0.285292 -5.0327e-06
14:57228894 C T 0.257862 2.0185e-05
14:57233445 T C 0.054866 -6.1842e-05
14:57239420 A G 0.034428 4.1005e-05
14:57239835 C T 0.104763 -3.5398e-05
14:57242607 A C 1.215664 2.2316e-05
14:57245282 T C 1.514984 3.9809e-05
14:57247331 G T 0.201535 -2.2964e-05
14:57249778 A G 1.613460 -5.5293e-05
14:57251085 C T 0.060361 4.6496e-05
14:57253540 T C 0.021844 1.5147e-04
14:57254033 A G 0.048978 5.6517e-05
14:57255756 A G 0.088651 -1.9625e-05
14:57264769 C A 0.312764 2.4042e-05
14:57267259 T C 0.031007 -3.1609e-05
14:57280046 T C 0.306672 1.8185e-04
14:57281154 T C 0.652766 -5.7675e-05
14:57304754 C T 0.430741 4.7678e-06
14:57305815 T G 0.126192 -1.7860e-04
14:57314430 A G 0.143891 3.9720e-05
14:57317919 A G 0.025570 -3.6766e-05
14:57322091 A G 0.310716 2.8636e-05
14:57323701 C T 0.247651 -2.7159e-05
14:57333281 A G 0.162378 -9.9214e-05
14:57338293 C T 0.218244 2.4377e-05
14:57345892 T C 0.119797 3.1521e-05
14:57347387 T C 0.155829 2.5112e-05
14:57349958 C T 1.150713 -5.5635e-04
14:57352491 T C 0.048647 -7.1574e-05
14:57359268 G T 0.217319 -3.6191e-05
14:57369782 A G 0.577556 -9.6691e-06
14:57370091 C T 0.445486 6.4590e-05
14:57370548 T C 0.098771 -1.3464e-05
14:57376298 A G 1.413730 -1.4263e-05
14:57376722 C T 0.053341 1.8209e-04
14:57382573 T C 1.641104 1.4143e-04
14:57386088 A G 0.140875 8.5381e-06
14:57392731 T G 0.414444 -1.6180e-06
14:57397484 C T 1.024733 6.2989e-05
14:57411594 C T 1.904507 2.2575e-04
14:57412758 T C 0.441471 3.4064e-06
14:57413423 C T 0.079732 -4.0141e-05
14:57415298 A G 1.971165 2.9902e-05
14:57421957 G A 0.091618 1.9217e-05
14:57434545 A G 0.208011 -1.4605e-05
14:57440012 A C 0.042075 4.8478e-06
14:57440072 A G 0.372817 -1.0508e-04
14:57442519 T C 0.108372 -2.2607e-05
14:57444151 C T 1.724546 2.1256e-05
14:57450468 C T 0.617998 1.1614e-05
14:57451964 A C 0.141859 4.3763e-05
14:57452153 A C 1.292241 -7.7495e-05
14:57456220 A C 0.091219 -2.3281e-04
14:57461137 T C 0.123124 1.6617e-05
14:57462256 A G 0.912326 -1.2564e-05
14:57463403 T C 0.190049 -3.0868e-05
14:57463815 G A 0.843029 5.0096e-05
14:57466559 A G 1.977526 1.5356e-04
14:57471030 C T 0.149879 -1.5389e-05
14:57472288 T C 0.935393 -6.9373e-05
14:57476314 A G 0.028877 6.4471e-05
14:57485339 C G 1.966572 -1.1143e-04
14:57487020 T A 0.057417 1.4325e-05
14:57488111 G A 0.155235 -5.6118e-05
14:57494073 G A 0.026229 5.3690e-05
14:57500595 A G 0.115305 3.8048e-05
14:57505091 C T 0.270196 2.4461e-05
14:57506067 G A 0.872870 2.2751e-05
14:57515416 T G 0.107574 2.7392e-05
14:57516444 G A 0.100362 -7.3166e-05
14:57520889 G T 0.585436 3.8492e-05
14:57522076 A G 0.043315 -6.1280e-05
14:57540484 C A 0.160801 -1.8618e-05
14:57544520 T C 0.390208 1.4985e-05
14:57549104 T C 1.111274 -4.8286e-05
14:57551555 C T 0.074003 -1.4189e-05
14:57554220 T C 1.518113 3.1302e-05
14:57556647 A C 0.079943 2.3434e-05
14:57557147 G A 0.025982 4.5541e-05
14:57559781 T C 0.073146 -1.1628e-04
14:57562545 T G 0.026106 -3.9217e-05
14:57587263 A G 0.089635 -4.1081e-05
14:57589292 T G 0.107590 9.0935e-06
14:57598022 A G 0.818861 5.5292e-05
14:57600605 T C 0.696078 2.4445e-05
14:57600951 T C 0.113676 9.8831e-06
14:57603476 T G 0.215907 -3.9606e-05
14:57604860 T C 0.081942 -7.3402e-05
14:57606103 C T 0.149094 -2.9452e-05
14:57607067 C T 0.203035 2.6281e-05
14:57614910 C G 0.028345 1.4925e-04
14:57618531 T C 0.022759 4.1109e-05
14:57629978 T C 0.046132 7.8001e-05
14:57630089 C G 0.599312 9.7691e-06
14:57631769 T G 0.298502 -1.4162e-05
14:57635826 C T 0.052841 7.9050e-05
14:57636970 C A 0.137162 1.8420e-04
14:57639800 T C 0.026726 -9.8189e-05
14:57648321 C T 0.198124 -3.0205e-05
14:57671880 C A 0.039241 -4.8684e-05
14:57672715 T C 0.282273 -6.3927e-05
14:57694010 T A 0.055655 -7.2589e-05
14:57694115 C T 0.039300 -1.3990e-05
14:57697430 C A 0.282150 -5.0247e-05
14:57698313 T C 0.037372 2.1109e-07
14:57698674 C T 0.545056 -2.7920e-05
14:57708371 G A 0.034752 -8.0107e-05
14:57730748 T C 0.115055 -9.4783e-05
14:57731663 A G 0.033509 -3.9523e-05
14:57739065 G T 0.047576 -3.0455e-06
14:57740793 G T 1.127743 1.7751e-04
14:57746432 C T 0.065879 -2.7842e-05
14:57752440 G A 0.028358 -7.6688e-05
14:57755564 A G 0.133761 2.0120e-04
14:57765622 G T 0.099025 1.5339e-04
14:57774721 G A 1.909012 1.1045e-04
14:57778179 C T 1.948886 1.3031e-04
14:57789170 G C 0.149305 -5.0829e-05
14:57802989 C T 0.099917 -3.1542e-04
14:57813513 T C 0.343576 1.4414e-04
14:57824617 C A 1.934549 7.3615e-05
14:57824730 C T 0.038258 -2.4974e-05
14:57826995 G A 0.879427 -6.9391e-05
14:57827374 A G 0.025839 -1.7021e-05
14:57829905 T C 0.046947 -4.5377e-05
14:57830042 T C 0.027024 1.0651e-04
14:57831619 T C 1.895815 4.1378e-05
14:57839094 C T 1.957539 6.3088e-06
14:57849286 A C 0.036103 -7.3710e-06
14:57853034 G A 0.032711 1.6370e-05
14:57853419 C T 0.023983 -3.0244e-05
14:57856490 G C 0.051906 3.4633e-06
14:57876575 C T 1.783086 4.0142e-05
14:57876842 C T 1.783129 4.1361e-05
14:57881075 A G 0.120771 -1.9503e-04
14:57890702 A G 0.037930 6.7369e-05
14:57892743 G A 0.279842 -2.3321e-05
14:57895263 T C 0.251364 -2.9384e-05
14:57906437 A G 0.080128 2.4118e-05
14:57910515 C A 0.072656 5.5060e-06
14:57911361 A G 0.159081 3.6000e-05
14:57920419 A G 0.148827 -6.3452e-05
14:57920445 T G 0.565767 -4.1471e-05
14:57935403 G C 0.067927 -4.0648e-05
14:57947421 A G 0.076431 1.8322e-05
14:57948380 C T 1.469199 2.1598e-05
14:57951080 A G 0.076759 -6.2678e-05
14:57953951 A G 0.527915 -6.5526e-06
14:57962493 A G 0.325714 2.0811e-06
14:57969569 G T 0.035749 -9.6745e-06
14:57969962 T C 0.027430 7.8125e-06
14:57970504 T C 0.065006 7.0384e-07
14:57979240 A C 0.021581 -7.1747e-05
14:57996076 T C 0.053178 -3.7627e-05
14:57998460 A G 0.753897 -4.6865e-06
14:58001315 T C 0.079774 3.9259e-05
14:58002561 G A 0.064246 -1.3816e-04
14:58012505 C A 0.062114 -6.1641e-05
14:58012715 G A 0.406790 3.9228e-08
14:58015081 A G 1.138934 2.2841e-05
14:58015648 G T 0.253649 4.3865e-06
14:58022588 A G 0.069018 -5.8179e-04
14:58023838 A G 0.194083 6.8687e-06
14:58027243 A G 0.079284 -7.7267e-05
14:58028892 A C 0.434132 2.7505e-05
14:58034570 C A 0.071618 3.0481e-05
14:58035710 G A 0.557513 -1.6988e-05
14:58035914 T C 0.052318 -7.4872e-05
14:58042604 G A 0.041072 4.5953e-05
14:58042922 T C 0.127104 8.2563e-07
14:58046438 T C 0.034872 1.6392e-05
14:58047219 C G 0.304267 1.7915e-05
14:58049691 A G 0.234791 -6.9216e-06
14:58049900 G A 1.177896 3.1801e-05
14:58069052 G A 1.554118 3.4175e-05
14:58070034 G A 1.564803 4.1195e-05
14:58077297 A G 0.066710 1.4220e-05
14:58078390 T C 1.514234 2.8116e-05
14:58079072 C T 0.042922 1.6496e-05
14:58080684 G T 0.028543 -1.7106e-04
14:58084791 T C 0.371632 5.5109e-05
14:58084871 C T 1.504176 2.1866e-05
14:58100655 G A 1.026885 -5.8006e-05
14:58106625 T C 1.351940 -2.3995e-05
14:58108966 G C 0.343352 3.7161e-06
14:58114717 T G 1.944358 -4.9192e-05
14:58116879 T C 0.339408 -1.6672e-05
14:58118525 T C 0.248865 -1.0484e-05
14:58125125 C T 0.181655 3.6914e-06
14:58126646 C T 0.196001 2.2834e-05
14:58128091 T C 0.095250 3.0271e-05
14:58139847 G A 1.236180 5.1863e-05
14:58144465 C T 0.057210 -1.8207e-04
14:58151660 G A 0.365306 1.3295e-05
14:58152541 T G 0.146130 -9.3094e-05
14:58173562 T C 0.841617 -1.9780e-06
14:58173592 G A 0.025304 -5.2862e-05
14:58196019 G A 0.074412 -1.2624e-05
14:58197713 T A 0.315954 3.0167e-05
14:58202047 C A 0.058755 9.5757e-05
14:58204254 T C 0.081436 -1.7748e-05
14:58205088 C T 0.041276 -7.9224e-05
14:58217775 G A 0.315305 -2.3445e-05
14:58217960 T C 0.469336 -1.7873e-05
14:58219121 A G 0.115883 3.8119e-05
14:58220002 A G 0.050679 -3.1334e-05
14:58240077 T C 0.042062 -5.2087e-06
14:58240155 C T 0.299589 -2.0743e-05
14:58261431 T C 0.025356 7.2194e-05
14:58262239 C T 0.070319 6.2246e-06
14:58277267 T C 0.665980 -8.7784e-05
14:58277696 G C 0.092556 -1.3845e-05
14:58281270 G A 0.020283 -4.0910e-06
14:58282478 T C 0.043120 2.2625e-05
14:58289954 A C 0.033749 -4.9236e-05
14:58290064 A G 0.670417 -1.1813e-04
14:58290201 T G 0.256733 2.1992e-06
14:58299278 G A 0.424048 -8.1018e-05
14:58305357 G A 0.147088 4.2567e-05
14:58315123 T C 0.315120 -1.5583e-04
14:58321253 C T 1.461780 -1.3841e-05
14:58337579 C T 0.611980 -1.3006e-05
14:58345008 G A 0.096373 9.9143e-05
14:58350137 T C 0.077395 5.6792e-06
14:58352705 T C 0.194051 4.3709e-05
14:58356091 G A 0.323355 -2.3519e-04
14:58363196 T G 0.051650 -3.2951e-05
14:58364850 G T 0.066781 -3.4544e-05
14:58365428 G A 0.267197 1.0874e-04
14:58372711 C T 0.226592 -2.4989e-05
14:58385365 C T 0.605222 -9.3725e-06
14:58386311 C A 0.420776 -7.0513e-05
14:58397916 G A 0.835541 -3.4481e-05
14:58405614 G C 0.210133 5.6969e-05
14:58406313 C G 0.095948 4.0515e-06
14:58425826 T C 0.025865 4.0561e-05
14:58425827 G T 0.459027 1.2652e-05
14:58425903 C T 0.168630 -4.3106e-05
14:58431488 A G 0.090092 1.0950e-05
14:58432509 C T 0.055246 -7.5824e-06
14:58433157 T G 0.449774 -1.1155e-05
14:58433216 G A 0.063357 3.7207e-05
14:58437639 C T 0.045041 7.9780e-06
14:58437764 A C 0.147922 3.5624e-05
14:58438249 C T 1.937279 -4.0066e-05
14:58444210 G T 0.586342 -6.8660e-05
14:58446784 G A 0.197718 -1.8032e-05
14:58447752 A G 0.854029 -3.5051e-05
14:58448681 T G 0.163787 -4.7600e-05
14:58449526 G C 0.212350 1.3031e-05
14:58450297 A G 0.032344 -2.0915e-05
14:58450742 A G 0.103189 -4.8718e-05
14:58451211 T C 0.044373 -7.7266e-05
14:58453944 C A 0.301810 5.4549e-06
14:58455169 C A 0.134991 2.5058e-06
14:58462362 T C 1.433298 -1.4465e-05
14:58463220 T G 0.166231 4.0455e-05
14:58469117 A C 0.082913 3.5545e-05
14:58470118 A C 0.704218 8.5591e-06
14:58472841 C A 0.505166 -3.0343e-05
14:58475806 A C 0.084149 4.8654e-05
14:58481341 C T 0.154680 1.8252e-05
14:58492598 T C 0.052607 -1.3418e-04
14:58495433 A G 0.381869 -4.0596e-05
14:58495517 G A 0.585329 -1.1439e-05
14:58513171 A G 0.095652 3.7328e-05
14:58514534 C A 0.047021 3.8409e-05
14:58514673 C T 0.284961 -6.6777e-05
14:58515115 T C 0.023243 -3.5190e-05
14:58517994 G A 0.181415 8.4244e-06
14:58524606 G A 0.265697 -1.0077e-04
14:58529915 G A 0.749506 1.7443e-05
14:58531532 A G 0.022581 6.1950e-05
14:58532212 A G 0.064565 4.5235e-06
14:58533854 C T 1.735617 5.9896e-05
14:58536728 T C 1.184579 3.1188e-05
14:58541406 C T 1.165657 4.5170e-05
14:58546038 G T 0.039605 7.1687e-05
14:58556375 C G 0.028498 -1.6767e-05
14:58556776 C A 0.955390 1.4800e-05
14:58559802 A G 0.091309 -1.2137e-05
14:58561961 T C 1.063448 2.5777e-06
14:58564916 C T 0.050335 8.0285e-05
14:58568038 G T 0.068433 4.1567e-05
14:58571274 A G 1.168776 -2.8526e-05
14:58580310 A G 1.211357 -3.9910e-05
14:58593283 T C 0.170146 -5.3235e-05
14:58604730 C T 0.021445 -1.6494e-05
14:58604850 C A 0.074918 3.1019e-05
14:58605043 A G 0.110878 -4.6650e-05
14:58605072 G C 0.048852 -4.5424e-05
14:58605790 A G 1.094935 6.5422e-06
14:58615637 A G 0.140031 1.2946e-05
14:58617216 A C 1.091978 1.3207e-06
14:58624442 A G 0.021880 1.0899e-04
14:58625502 C T 0.029630 -1.0808e-04
14:58636167 A G 0.125348 -2.4463e-05
14:58653480 C A 0.948522 -6.0414e-05
14:58674469 T C 0.117668 -4.6885e-05
14:58678057 A G 0.069690 -2.6747e-05
14:58695579 G A 0.048238 3.6333e-05
14:58698338 C T 0.360778 6.1807e-04
14:58701880 T C 0.138610 -7.0014e-05
14:58704708 C T 0.030257 3.6604e-05
14:58706512 C T 0.035444 1.1085e-05
14:58727277 C T 0.023204 5.9927e-05
14:58731153 A G 0.026054 1.4004e-05
14:58733346 G T 0.071854 -6.2667e-05
14:58750534 A C 0.028657 -7.1505e-05
14:58759762 A G 1.430289 -7.8738e-06
14:58772018 G A 0.110203 7.7677e-04
14:58777016 T C 0.048300 2.8365e-05
14:58787773 G A 0.055571 1.3547e-05
14:58796940 T A 0.046570 9.9815e-05
14:58797640 T C 1.277564 6.4095e-07
14:58802008 G T 0.087356 7.1444e-05
14:58814839 C T 0.052016 2.0477e-05
14:58819463 C G 1.918635 -5.1653e-04
14:58820568 C T 0.094484 -1.4811e-05
14:58831142 G A 0.704938 5.1791e-06
14:58853140 T C 1.178448 -1.3007e-04
14:58858389 T G 0.068239 -2.0041e-04
14:58863051 A G 0.028374 9.6536e-05
14:58889815 C A 0.146549 -2.0045e-05
14:58901951 G A 0.105331 1.1704e-05
14:58922959 A G 0.089265 4.7746e-05
14:58930093 T C 0.030137 7.0541e-05
14:58930684 A G 0.044675 -5.3461e-06
14:58939169 G A 0.145069 -2.3247e-05
14:58946364 C T 0.134702 -9.6974e-05
14:58947365 G A 0.550668 -3.3934e-05
14:58955530 C T 0.031705 -5.4997e-05
14:58962517 C T 0.076609 4.7888e-05
14:58969776 C T 0.070176 4.1179e-05
14:58971742 T C 0.108272 -1.5284e-04
14:58976018 A G 0.143680 -2.4283e-05
14:58978422 T C 0.023233 5.1921e-06
14:58988135 T C 0.051685 1.3307e-04
14:59000262 A G 0.127811 1.5400e-04
14:59001272 T C 1.505493 -2.9172e-05
14:59010649 C T 0.715234 -7.8508e-05
14:59013798 G A 0.038284 -5.3110e-05
14:59013971 C A 0.440643 8.8743e-06
14:59021231 T G 0.147328 -2.4312e-05
14:59037440 C T 0.034204 -2.4502e-05
14:59050776 T C 0.089492 -2.8667e-05
14:59051142 A C 0.531794 -4.3924e-05
14:59060402 A G 0.034077 2.2074e-05
14:59063205 G T 0.658946 -5.2550e-05
14:59066921 C A 0.096155 9.7076e-05
14:59067880 T C 0.058294 9.8932e-05
14:59071998 A G 0.075915 2.4849e-05
14:59074136 C A 0.922917 2.9596e-05
14:59074458 T C 0.089407 3.4970e-05
14:59085340 T C 0.376124 -1.1503e-05
14:59085726 T C 0.942573 4.8558e-06
14:59092449 T C 0.073175 -3.8649e-06
14:59095210 T C 0.216638 2.9698e-05
14:59101448 T C 1.186851 -2.7246e-05
14:59102799 C G 0.144251 8.8423e-05
14:59111526 T C 0.024083 -2.3727e-05
14:59112475 T C 0.357013 -1.8762e-05
14:59112732 T C 0.629355 -5.3708e-05
14:59113537 G C 0.117013 5.4502e-05
14:59117595 T C 0.026080 -4.9354e-05
14:59134382 A C 0.276960 -1.3754e-04
14:59139066 T C 0.644850 -6.9836e-06
14:59144962 G C 0.027037 1.0763e-04
14:59145523 C T 0.498418 2.3241e-05
14:59145753 C T 0.069008 -1.0049e-04
14:59146997 G A 0.034963 5.9099e-06
14:59149266 C T 0.041266 -1.0777e-04
14:59149884 A G 0.095373 -1.5878e-05
14:59155725 A C 0.443143 5.4881e-05
14:59162198 G A 0.400633 2.9630e-06
14:59162993 T C 0.115834 1.2028e-05
14:59163823 C T 0.346192 -1.2597e-05
14:59165209 G C 1.817800 -1.4320e-05
14:59177445 T C 0.191477 2.2197e-05
14:59178923 A G 0.040822 1.1293e-04
14:59179188 T G 0.056392 -4.9198e-05
14:59179611 T C 0.080689 5.3348e-06
14:59183044 T C 0.024489 -1.0020e-05
14:59183198 T A 0.209533 5.4628e-06
14:59192138 C G 1.270796 1.4493e-06
14:59196911 C T 0.228163 2.9660e-05
14:59198137 T C 1.618488 -2.7204e-07
14:59200260 A G 0.030981 4.7293e-05
14:59201672 G A 0.352404 -7.3207e-06
14:59202227 C T 0.031912 6.0968e-06
14:59204449 T A 0.027790 3.0089e-05
14:59207719 A G 0.151518 -2.0029e-05
14:59210392 A G 0.621831 -9.4771e-06
14:59210881 A G 1.819601 -4.2510e-05
14:59214061 G A 0.485814 2.2622e-05
14:59215657 G T 0.106337 -7.0099e-06
14:59220145 T C 0.166679 3.0520e-05
14:59221860 C T 0.412266 3.4545e-05
14:59229817 G A 0.812444 2.8101e-06
14:59233087 G A 0.166221 -5.2742e-05
14:59234738 C T 0.055668 8.0010e-06
14:59239259 G A 0.074649 1.8201e-04
14:59240213 C T 0.401172 -2.4149e-05
14:59240410 A G 0.308778 3.8177e-05
14:59244211 G A 0.063331 2.5786e-05
14:59247052 G C 0.038284 -2.6120e-05
14:59250808 C A 0.187637 -1.2656e-05
14:59251204 T G 0.037196 1.4579e-05
14:59251533 A G 0.241620 -8.5384e-06
14:59251742 T C 0.051831 -2.1152e-05
14:59253715 C A 0.744676 -1.6920e-05
14:59255726 C T 0.567809 -2.6387e-05
14:59261426 C A 0.065619 -6.2290e-05
14:59267838 G A 0.814113 -1.2981e-04
14:59272748 G A 0.269621 -1.3611e-06
14:59274927 G T 1.629906 -1.8808e-05
14:59282159 A C 0.058839 4.5413e-06
14:59282618 T C 0.083533 3.7747e-06
14:59300055 A G 0.040046 1.3246e-04
14:59302442 A G 0.033409 -4.8618e-05
14:59313316 C G 0.121362 7.6952e-06
14:59326343 G A 0.028050 -2.8637e-05
14:59328422 T C 0.026148 -8.8726e-05
14:59334128 G A 0.769487 -3.5781e-05
14:59334928 C T 0.172138 -7.6926e-06
14:59335669 T C 0.033061 4.7389e-05
14:59343728 T G 0.105062 1.8235e-05
14:59346590 G C 0.074376 3.0911e-05
14:59359188 T C 0.334001 -7.5027e-05
14:59372118 G A 0.076879 3.0333e-05
14:59377568 T G 0.063828 -2.3967e-05
14:59381495 T C 0.277388 -3.4890e-05
14:59384953 C T 1.847807 -1.3932e-06
14:59406208 C T 0.099278 6.2977e-05
14:59409089 C T 0.542456 5.2566e-05
14:59412635 A C 0.047196 6.3873e-06
14:59413010 G T 0.060524 -1.9567e-06
14:59424004 T C 0.064467 -1.1049e-04
14:59424757 A G 0.023447 2.9446e-05
14:59425026 T C 0.053113 2.4639e-05
14:59432986 G A 0.293796 -4.5612e-05
14:59433353 A G 0.205703 -7.7319e-05
14:59437671 C T 0.075220 2.7679e-05
14:59440853 C A 0.161992 -1.0106e-05
14:59442384 A G 0.164014 -1.2244e-05
14:59443194 C T 0.055343 -8.8956e-06
14:59444059 T C 0.462056 4.8359e-05
14:59445221 A C 0.086256 -1.3190e-04
14:59447625 T C 0.308415 -2.7471e-06
14:59452532 C T 0.042691 -4.5678e-05
14:59454775 A G 0.165975 -8.9975e-06
14:59455213 T C 0.065460 7.1121e-05
14:59456583 A G 0.128584 3.8052e-05
14:59457502 G T 0.035823 7.3053e-05
14:59458759 C T 0.073104 2.5043e-05
14:59459752 T G 0.774251 -4.5620e-06
14:59469737 A G 0.360210 -2.5589e-05
14:59475306 T C 0.112141 3.8885e-06
14:59481133 A G 1.704585 -1.0047e-04
14:59491212 T C 0.128272 3.7525e-05
14:59491618 T C 0.037586 -7.7204e-05
14:59503415 A G 0.179269 -4.5193e-05
14:59503942 A G 0.024953 -4.0709e-05
14:59512839 C T 0.057703 1.6071e-05
14:59523472 A G 0.036362 1.1906e-05
14:59531373 G A 0.175602 8.0663e-05
14:59532597 G A 1.221636 2.2704e-06
14:59536591 T C 0.028673 -1.5534e-05
14:59540671 G A 0.244343 2.3096e-05
14:59556752 A C 0.078090 1.8817e-05
14:59557503 A G 0.448569 1.8006e-05
14:59557616 T C 0.119122 2.9095e-05
14:59558654 C T 0.123014 1.2230e-04
14:59560667 T A 1.020231 -1.9130e-05
14:59563305 A G 1.585969 1.4855e-05
14:59568286 A G 0.094640 9.1352e-07
14:59573244 C T 0.080913 3.0701e-05
14:59573960 G A 0.451396 -1.7830e-05
14:59582823 A G 0.171074 -3.9614e-05
14:59583906 G C 0.286778 9.4483e-06
14:59587828 T G 0.025859 -2.8834e-05
14:59587941 G A 0.488960 -9.8759e-06
14:59588612 T G 1.644717 5.6797e-06
14:59592168 A G 0.806131 9.4314e-07
14:59594323 T C 0.106418 -1.7988e-05
14:59596952 A G 0.102394 -1.8326e-05
14:59597917 A G 0.243918 -9.2046e-06
14:59607513 A G 0.519762 2.3477e-05
14:59610371 T C 0.129885 -1.6358e-05
14:59612140 G A 0.660134 2.2305e-05
14:59616001 G A 0.034457 -1.5098e-05
14:59627631 A G 0.250945 -2.8168e-05
14:59627849 G T 0.087931 5.1240e-07
14:59631504 A G 0.113371 3.7636e-05
14:59633677 A G 0.038667 1.2506e-05
14:59649245 G A 0.041315 -1.7920e-05
14:59652643 C T 0.066194 4.6342e-05
14:59665714 C T 0.042058 2.7977e-05
14:59670324 A G 0.023116 -3.3526e-05
14:59670779 T C 0.077022 4.8641e-05
14:59673968 G A 0.387111 -1.5490e-05
14:59679186 G A 0.860316 -8.2146e-05
14:59683086 C T 0.086262 1.7512e-05
14:59686598 T C 0.061189 -3.2251e-05
14:59694643 A G 0.470887 -7.1439e-05
14:59703039 C T 0.072565 -3.7794e-05
14:59706594 C A 0.301822 -4.8701e-05
14:59706722 C T 0.100274 9.2407e-05
14:59715921 C T 0.052380 7.8268e-06
14:59729286 A G 0.704370 -4.4668e-05
14:59736206 G A 0.104426 -1.0000e-05
14:59738893 C T 0.035369 2.8393e-04
14:59763705 G A 0.319483 -3.7966e-05
14:59765145 T C 0.313261 -5.1622e-05
14:59772778 G A 0.817147 1.3514e-04
14:59772986 T C 0.177698 -2.6048e-05
14:59773272 T C 0.040640 -7.7702e-05
14:59774564 T C 0.164083 3.6206e-05
14:59782959 T C 0.207861 -4.6218e-05
14:59795509 G C 0.100229 -1.9879e-05
14:59806092 A G 0.051448 2.6574e-05
14:59810832 A G 0.046353 6.3269e-05
14:59818864 A C 1.234648 4.6762e-05
14:59819674 G T 0.893500 6.4989e-05
14:59823309 C T 0.170159 1.4790e-05
14:59830880 A C 0.333572 -3.0562e-05
14:59836639 T C 0.038215 -1.2837e-04
14:59837666 A G 0.070641 2.0817e-05
14:59843837 A G 1.843905 5.3391e-05
14:59847479 T C 0.173904 3.2975e-05
14:59849513 T C 0.029488 -4.8003e-05
14:59861637 C T 0.385495 -8.5826e-05
14:59862527 C G 1.764628 9.2890e-05
14:59865221 A G 1.549551 1.7811e-05
14:59874542 T C 0.079482 -3.0856e-06
14:59875162 C T 0.122050 -3.8305e-05
14:59885429 C G 0.100141 -2.9788e-05
14:59886441 T C 1.886895 8.0126e-05
14:59891177 C A 0.034882 1.4363e-04
14:59891506 C T 0.332985 1.3293e-05
14:59906848 T C 0.022652 -4.4297e-05
14:59909768 C T 0.891939 -8.4544e-06
14:59925659 T G 0.704406 -1.2130e-05
14:59939727 C T 0.881825 -1.1030e-05
14:59948652 G C 0.034200 -6.8774e-05
14:59950676 C A 0.157805 -1.6664e-05
14:59950803 T C 0.052980 5.5223e-05
14:59959259 T C 0.697152 -4.3370e-06
14:59988324 T C 0.495026 -1.1388e-05
14:59994039 T C 0.082621 -1.3304e-05
14:60004844 T C 1.170983 1.2425e-05
14:60008318 A C 0.065895 -1.6971e-04
14:60027907 T C 0.105159 4.4583e-06
14:60029860 T C 0.189360 2.1930e-05
14:60031996 A G 1.097207 7.2068e-06
14:60033018 G A 0.708463 8.1655e-05
14:60034964 T C 0.046813 -1.8128e-05
14:60053085 A G 0.129876 -3.5882e-05
14:60060555 T C 0.057103 1.8816e-05
14:60061515 A G 0.157555 1.6060e-05
14:60066496 T C 0.068849 -5.5020e-05
14:60068210 A G 0.033941 -2.3855e-05
14:60076401 T C 1.058693 -1.3451e-05
14:60077087 T C 0.178159 2.1442e-05
14:60092082 A C 0.617177 2.9385e-05
14:60100052 T C 0.055674 -2.8055e-05
14:60103624 A C 0.019906 -2.8341e-05
14:60121825 A G 0.878044 3.1794e-05
14:60139839 G A 0.725211 -4.7424e-05
14:60149417 C T 0.064379 3.0998e-05
14:60151456 T C 1.503686 3.1418e-05
14:60157736 T C 0.916425 3.0381e-05
14:60160565 A G 1.281799 6.8747e-05
14:60169841 T C 0.097726 -1.9155e-05
14:60174509 A G 0.174177 -3.7994e-05
14:60186498 C T 0.720758 -8.6392e-05
14:60190976 T C 0.067456 -9.9058e-05
14:60194375 G C 0.032798 1.3158e-04
14:60195565 G A 0.118421 7.1549e-06
14:60198625 T C 0.036703 6.5696e-05
14:60207816 T C 0.026553 -5.4558e-05
14:60218944 A G 0.032542 5.4258e-05
14:60225411 T C 0.722057 -9.4413e-05
14:60229942 T C 0.085824 -2.8606e-05
14:60232425 A G 0.042471 -4.1081e-05
14:60233841 T C 0.287158 -3.1170e-06
14:60234271 C T 0.025226 -2.0031e-05
14:60244624 G A 0.059092 1.1099e-05
14:60248744 C T 0.708113 -3.6432e-05
14:60251591 C T 0.056645 1.1164e-04
14:60255089 C G 0.034856 -1.5593e-05
14:60277778 G A 0.063678 7.7143e-06
14:60281190 A C 0.316198 -1.9062e-05
14:60291874 T C 0.060416 1.2123e-05
14:60297048 T G 0.022233 5.8136e-05
14:60299529 A G 0.440147 -8.3729e-05
14:60312384 A G 0.186718 -7.4085e-05
14:60314409 A G 0.097804 -1.4492e-05
14:60337867 A G 0.191912 1.2006e-04
14:60357456 T C 0.042386 -8.6750e-06
14:60361153 A C 1.762693 5.3999e-06
14:60362236 T G 0.033301 -9.2254e-06
14:60363170 G A 0.627079 7.0936e-06
14:60364898 A G 0.094406 -2.2478e-05
14:60394828 T G 0.670978 2.2289e-05
14:60403097 G A 0.030692 7.3658e-05
14:60403396 A C 0.669417 2.1361e-05
14:60428136 T C 0.031607 -1.0436e-05
14:60432853 G T 0.040027 -2.4819e-05
14:60433392 T C 0.029101 -1.8673e-05
14:60448572 C G 0.034577 1.6854e-05
14:60449956 G A 0.031458 -1.3885e-05
14:60450518 A G 0.028780 -2.9588e-05
14:60457049 C T 0.196534 -4.2975e-05
14:60464719 A G 0.111443 2.6184e-06
14:60469435 A C 0.052993 -4.5061e-05
14:60470858 A G 0.045791 1.7588e-05
14:60472677 C T 0.047862 3.1732e-06
14:60474859 A G 0.055976 4.5149e-06
14:60478309 C T 0.041244 -4.3833e-05
14:60497305 G A 0.059650 -4.1287e-05
14:60498579 A C 0.322495 -3.1666e-05
14:60503202 G T 0.033915 2.4751e-05
14:60552936 G A 0.052464 -6.2358e-05
14:60555515 C T 1.760853 -1.4133e-04
14:60564002 G A 0.281530 1.6874e-05
14:60574448 G A 0.045837 1.6346e-05
14:60574539 G A 1.813424 -8.5075e-05
14:60591887 A G 0.239442 1.4880e-04
14:60611585 C T 0.287921 2.0393e-04
14:60616886 T C 0.021026 -4.2601e-05
14:60618604 G A 1.758902 -1.2281e-06
14:60624161 T C 0.026644 -2.8335e-05
14:60634384 A G 0.065045 2.0416e-05
14:60636734 G A 0.059138 2.2315e-05
14:60642344 A G 0.055658 -2.9305e-05
14:60656325 T C 1.238722 7.0461e-05
14:60674699 C T 1.088950 1.5609e-04
14:60683430 A C 0.282695 -1.3157e-04
14:60683783 G A 0.198780 -6.5914e-05
14:60690896 C T 0.523121 -1.1234e-04
14:60693242 G A 0.128201 4.5430e-05
14:60702261 G T 0.057359 5.0695e-05
14:60711956 A G 0.112926 3.1468e-05
14:60713187 T C 0.340509 -2.1932e-05
14:60728031 A G 1.503332 3.6342e-05
14:60729047 G A 0.627728 -3.6610e-05
14:60729583 G C 0.163391 -3.8527e-05
14:60745494 A G 0.060254 -2.7099e-05
14:60770479 T C 0.083705 3.9733e-05
14:60770519 A C 0.033762 -5.3053e-05
14:60775701 A C 0.683403 -2.6860e-05
14:60779884 A G 0.154004 -1.9878e-05
14:60789623 T C 0.259034 -5.8452e-05
14:60792890 T C 0.032746 1.5699e-05
14:60793843 C T 0.171087 6.5550e-05
14:60818928 G T 0.051575 9.4610e-05
14:60832401 C T 0.078940 8.3695e-06
14:60834911 T C 0.151294 9.3575e-06
14:60836039 G C 0.042701 -2.1971e-05
14:60845897 C T 0.081358 -1.2189e-05
14:60847815 T C 0.109138 8.5887e-06
14:60855623 G A 0.575839 -1.7072e-05
14:60897547 C G 0.041984 -1.1641e-05
14:60923783 T C 1.961460 -4.1290e-05
14:60932752 A G 0.406540 -8.0304e-05
14:60952200 C T 0.079508 7.3112e-06
14:60955450 G T 0.057502 2.7980e-05
14:60956326 A C 0.074133 -9.6960e-06
14:60961735 T C 0.080969 -1.1321e-05
14:60968250 T C 0.059147 -4.2721e-06
14:60970531 C T 1.829566 -4.2842e-05
14:60975956 C T 1.831078 -4.5573e-05
14:60976537 A C 1.223947 -1.0899e-05
14:60988972 A G 0.033772 5.4439e-06
14:60996166 G A 0.025022 8.1308e-05
14:60996542 T C 0.072354 2.7601e-05
14:61008558 C T 0.031227 -2.7816e-06
14:61020432 T C 0.086061 -9.1439e-06
14:61029936 T C 1.800321 -4.1031e-05
14:61036875 G A 0.037894 -9.3034e-06
14:61072875 C T 1.225674 -1.3373e-05
14:61102941 A G 0.030341 -3.8946e-05
14:61108569 A G 0.090858 1.3697e-04
14:61110627 A G 1.809779 -3.3343e-05
14:61117669 G A 0.031838 -2.0682e-05
14:61126128 G A 0.090667 1.5010e-05
14:61142508 A G 1.950778 -1.9830e-05
14:61173005 A G 0.070650 -2.4960e-05
14:61175976 A C 0.028975 -1.5663e-05
14:61180336 T C 0.029173 -1.7741e-05
14:61180657 G T 1.413259 4.2370e-05
14:61186263 G A 1.336195 -1.7915e-05
14:61188322 A C 0.067810 4.0228e-05
14:61195007 T C 0.129100 -1.8073e-05
14:61201634 T C 0.027186 -1.2111e-05
14:61203337 A G 0.088223 -1.4712e-05
14:61208512 C T 1.924903 2.4421e-05
14:61222659 A T 0.023162 2.6428e-05
14:61241750 C A 1.419929 3.6386e-05
14:61245879 A G 0.087291 8.0453e-05
14:61261992 T C 0.092309 2.2518e-05
14:61278684 G A 0.659498 -2.5037e-06
14:61284503 C T 0.127506 2.6273e-05
14:61285352 G A 1.252990 -3.7192e-05
14:61286429 G A 0.058686 -1.8509e-05
14:61295021 C G 0.045122 4.1491e-05
14:61297111 C G 0.156786 -2.0445e-05
14:61308592 C T 0.060559 4.1613e-06
14:61328680 G T 0.029923 3.3021e-05
14:61333776 A G 0.037511 1.0870e-05
14:61358590 C T 0.080647 5.3829e-06
14:61373059 T G 0.167523 1.3496e-06
14:61393274 A T 0.051108 -2.1591e-05
14:61412899 C A 1.974829 2.0935e-05
14:61436385 T C 0.319096 -2.0194e-05
14:61447662 C A 0.088820 4.5865e-05
14:61448049 G C 0.074802 4.4800e-05
14:61449328 A T 1.974618 3.5690e-05
14:61455959 G A 0.596433 -3.9699e-05
14:61462403 A G 0.057395 -6.2179e-05
14:61486559 C T 0.043909 -1.4660e-05
14:61494953 A G 0.111349 3.3635e-05
14:61497058 C T 1.379081 5.0146e-05
14:61530401 C T 1.928165 2.9829e-05
14:61542468 T C 0.068083 3.6824e-05
14:61548671 G A 0.374618 5.4391e-05
14:61550315 T C 0.052130 -7.3891e-06
14:61552300 G A 0.052039 -5.3100e-06
14:61567082 T G 0.021919 -1.8948e-05
14:61569277 A C 0.539759 -4.4820e-05
14:61570581 A G 1.404583 4.6489e-05
14:61583340 T G 0.637894 2.9304e-05
14:61588449 A C 0.031555 7.4422e-06
14:61588455 G A 0.073821 4.6694e-05
14:61592123 A G 0.058855 2.2256e-05
14:61592388 A G 0.246976 2.1559e-05
14:61594356 G A 0.022740 -5.7254e-05
14:61595747 A G 0.058277 4.2163e-06
14:61607093 C A 0.490595 -6.6657e-05
14:61612611 G A 0.467651 -4.2769e-05
14:61615710 T C 0.079083 -2.5153e-05
14:61620446 G C 1.104400 -2.2610e-05
14:61626151 T C 1.558753 2.5201e-05
14:61627660 A G 0.033243 5.7431e-05
14:61629275 C T 0.137870 -1.0403e-05
14:61641733 A G 0.023587 1.5843e-05
14:61642955 T C 0.155085 1.3940e-05
14:61648119 A G 1.456742 3.4622e-05
14:61653420 C T 0.762992 -6.2768e-06
14:61654925 A G 0.025271 3.4270e-05
14:61670320 C T 0.041247 -1.6129e-05
14:61672084 A G 0.551888 -6.7319e-06
14:61675709 A G 0.760457 -3.1876e-05
14:61678259 C G 1.208854 4.6558e-05
14:61678391 T C 0.037589 4.0538e-05
14:61678547 G A 0.087181 -4.5288e-05
14:61678975 C T 0.038102 -5.6954e-06
14:61679043 A C 1.171648 1.6883e-05
14:61680201 C A 0.033438 -3.0726e-05
14:61682062 A C 0.036375 -8.8981e-05
14:61687721 C T 0.150986 -1.0002e-05
14:61687876 T C 0.073318 -8.1032e-06
14:61689992 C A 0.031503 -3.9392e-05
14:61697252 T C 1.806443 6.9479e-07
14:61699772 A C 0.679589 5.0098e-05
14:61701289 A C 0.021568 -2.6572e-07
14:61701500 A G 0.375550 7.6325e-05
14:61701729 A G 1.769805 -4.9650e-06
14:61705306 A G 0.723455 8.6585e-05
14:61705959 G C 0.189354 2.4266e-05
14:61709755 C T 0.139902 2.8108e-05
14:61710214 G A 1.866616 9.8581e-06
14:61710737 T C 0.038761 7.2500e-05
14:61713254 T C 0.128736 8.2319e-05
14:61714672 C T 0.083013 -2.0427e-05
14:61722042 C T 0.141693 6.7068e-05
14:61726035 G A 0.125886 4.1854e-05
14:61727325 A C 0.098612 -4.1008e-05
14:61744462 A G 0.089229 9.0585e-06
14:61745417 G A 1.397605 -3.7454e-05
14:61747594 A G 0.090339 4.8990e-05
14:61747644 G A 1.720015 -6.7401e-05
14:61748308 C A 0.061150 -4.7523e-06
14:61755153 C T 0.221029 6.4126e-05
14:61759686 T C 0.114121 -4.0865e-05
14:61778915 G A 1.687551 3.4581e-05
14:61780785 T C 0.311446 3.3385e-05
14:61784718 G T 0.119327 -1.7416e-05
14:61798825 G A 0.156965 -4.2459e-05
14:61801046 T C 0.129032 -3.5592e-06
14:61804919 A G 0.092553 -1.4881e-05
14:61809032 C T 1.512397 3.3772e-05
14:61811876 T C 0.152213 -1.1705e-04
14:61820111 A G 0.053558 -2.6709e-05
14:61821523 G A 0.023233 -1.9173e-05
14:61823805 A G 0.025255 -3.8133e-05
14:61825460 T C 0.090255 1.4943e-04
14:61827269 A G 0.154173 -5.2201e-05
14:61835400 G A 0.435596 -3.0165e-05
14:61839420 A G 0.059537 -9.7041e-04
14:61840988 T C 0.040595 1.6297e-05
14:61842791 T G 0.027326 2.9942e-05
14:61844253 C T 0.207741 8.8596e-05
14:61847205 T G 0.089907 5.8232e-05
14:61852291 T C 0.030896 -2.6662e-04
14:61856135 G A 0.302024 -3.3797e-05
14:61858107 C G 0.029579 6.6710e-05
14:61858435 A C 0.049355 -1.8312e-04
14:61861304 A G 1.858810 -1.3544e-05
14:61874448 A G 1.421558 -7.9725e-05
14:61874821 A G 1.295107 -1.4697e-04
14:61877095 C T 0.162888 5.1926e-05
14:61879817 G T 0.535945 -1.5377e-05
14:61883589 A G 0.315909 2.9347e-05
14:61883765 C T 0.213038 1.4692e-04
14:61884646 G A 0.546536 1.3927e-04
14:61886011 C T 0.058573 -5.1321e-05
14:61889298 T C 1.224262 -3.9081e-05
14:61898533 C T 0.066483 5.3496e-05
14:61898580 G T 1.395868 -1.0710e-04
14:61902093 A G 1.605615 4.8199e-06
14:61906461 C T 0.081329 -1.0160e-05
14:61906639 A G 1.907269 1.2615e-04
14:61909343 G A 1.831779 1.0712e-04
14:61922461 T C 0.192665 -1.4887e-05
14:61924239 A G 0.020987 -4.5970e-05
14:61927585 A G 0.150077 -1.2856e-04
14:61930939 T C 0.502504 5.0979e-04
14:61934018 T C 1.766416 2.1889e-05
14:61937224 G A 0.393483 -2.2534e-05
14:61938155 T C 0.128934 -7.8588e-05
14:61939571 C T 1.497233 1.3057e-04
14:61944422 G A 0.021691 -6.3278e-05
14:61948082 C T 0.043548 -7.3142e-06
14:61950289 T C 0.024019 -2.1952e-05
14:61952839 C A 0.146669 -5.3233e-05
14:61954308 A G 1.681621 4.8145e-05
14:61955604 C T 0.042042 -3.3540e-05
14:61956415 A G 0.032039 -4.1226e-06
14:61956844 T C 1.895519 -3.0006e-05
14:61967528 A C 0.093799 -4.5692e-05
14:61971391 T C 0.028371 -1.1800e-04
14:61973246 C G 0.042844 7.2277e-05
14:61977808 G A 0.051156 -6.8661e-05
14:61983628 G A 0.439799 -1.5048e-04
14:61985035 G A 0.235142 -8.5514e-05
14:61990319 A G 0.178231 -2.3308e-05
14:61990633 A G 1.396177 5.4030e-05
14:61991523 C T 0.033821 6.2259e-05
14:61994330 T C 0.065801 -2.0566e-05
14:61997393 C T 1.726640 3.0874e-05
14:62002246 T C 0.020432 2.8127e-05
14:62003902 T C 1.753164 5.0991e-05
14:62005414 G A 0.063766 -1.9175e-05
14:62006693 A C 1.647476 5.8884e-05
14:62007361 C T 1.776689 8.4608e-05
14:62017643 G A 0.141281 4.4564e-06
14:62023264 C A 1.622366 2.1917e-06
14:62023349 A G 0.027128 6.1966e-05
14:62026836 G C 0.131437 3.8078e-06
14:62026895 A G 0.041435 4.1734e-05
14:62027372 C T 0.133417 2.6204e-07
14:62027847 G T 0.047008 1.3053e-04
14:62027985 T C 0.105279 5.0812e-05
14:62031208 A G 1.938756 5.4949e-05
14:62037297 A C 1.967792 1.2600e-04
14:62038307 C T 1.839462 4.2716e-05
14:62038495 A G 1.965916 1.4423e-04
14:62041508 A G 0.124786 -2.6940e-05
14:62044201 C T 0.023613 7.1329e-06
14:62044294 G A 1.678593 -1.2977e-05
14:62051403 C T 0.174508 -3.7546e-05
14:62051682 A G 1.954809 8.6182e-06
14:62056250 C T 0.122654 1.5356e-05
14:62061691 T C 0.097480 7.2593e-05
14:62062562 T C 0.030030 -1.9053e-06
14:62063819 A C 0.212629 -4.3196e-05
14:62067586 G A 0.080203 1.0447e-05
14:62071834 T G 0.033727 -3.2867e-05
14:62076435 C T 1.623808 1.9468e-05
14:62077959 A G 0.113377 -4.0195e-05
14:62083409 C A 0.033564 -2.8393e-05
14:62085238 T C 0.379357 -4.3771e-05
14:62087199 T C 0.020916 7.0300e-05
14:62107208 C T 0.376429 -4.6513e-05
14:62110671 A G 0.087405 -6.3679e-05
14:62116307 T G 1.969629 -7.0829e-05
14:62120213 T C 0.029329 -3.4575e-05
14:62129034 C T 1.773891 5.9875e-05
14:62135624 A G 0.106341 1.8192e-05
14:62146080 C T 0.075230 -2.2156e-05
14:62157712 A G 0.022272 9.2252e-05
14:62171426 C A 1.647560 2.4194e-05
14:62200333 T C 0.037901 -1.9882e-05
14:62206548 A C 1.562752 -7.7296e-07
14:62207557 T C 0.197530 -8.1541e-05
14:62213060 G A 0.218585 -7.0488e-05
14:62213848 C T 1.728746 7.5505e-05
14:62222360 G A 0.024609 1.2005e-05
14:62229682 A C 0.235820 -1.3925e-04
14:62256335 T G 0.123874 1.2478e-05
14:62258287 T C 0.064821 -1.9723e-05
14:62265648 A G 0.326601 -4.8289e-05
14:62266032 A G 0.148740 -6.8958e-05
14:62271175 A G 0.228079 -6.9166e-06
14:62271827 G T 0.043045 3.9004e-06
14:62273567 C G 0.031812 -6.6848e-05
14:62274645 A G 0.565949 -3.8586e-05
14:62274670 G A 0.046297 -2.1738e-05
14:62284716 G T 0.047365 -3.4864e-05
14:62287846 T C 0.051906 8.6534e-06
14:62293546 A G 0.040783 4.9685e-05
14:62301738 T C 0.041903 1.4775e-05
14:62303252 A C 0.436748 -9.3516e-06
14:62303842 C A 0.229387 -2.2043e-04
14:62305142 A G 0.022532 -1.2944e-05
14:62307167 C G 0.050712 -1.8100e-04
14:62335613 G A 0.046723 -3.9609e-05
14:62340942 G A 0.058644 6.7234e-05
14:62344238 T C 0.060858 -4.1972e-05
14:62345048 A G 0.040929 4.2219e-06
14:62345170 G A 0.023464 -2.6842e-05
14:62346736 T C 0.041351 3.1110e-05
14:62351071 A G 0.107830 1.0429e-04
14:62356473 A C 1.754475 7.3601e-05
14:62358946 C T 0.564829 -2.2236e-04
14:62360075 C T 0.543904 2.5290e-04
14:62362776 G A 1.800045 7.7037e-05
14:62370748 T C 0.116367 3.0621e-05
14:62372442 G A 0.132816 -1.1695e-05
14:62373734 A G 0.465882 1.4878e-04
14:62375022 T C 0.039209 2.1078e-05
14:62378043 C T 1.760061 9.3031e-05
14:62380753 C A 0.117986 3.6309e-05
14:62384066 A G 0.051562 5.2815e-05
14:62384214 C T 0.130726 6.2537e-05
14:62387395 C T 0.031552 5.8199e-05
14:62387782 G T 0.040160 -3.1013e-05
14:62394034 T C 0.057784 -5.1013e-05
14:62399026 A G 0.130580 -4.0010e-06
14:62420606 G A 0.651026 -5.7199e-05
14:62432013 G A 0.129113 -3.2957e-05
14:62437641 A G 0.061400 6.9002e-05
14:62438705 A C 0.054074 -5.2206e-05
14:62440114 T C 0.593301 -5.3648e-05
14:62447531 G T 1.813668 3.5349e-06
14:62447613 C T 0.533342 -2.1811e-05
14:62455512 G A 0.030679 -4.3053e-05
14:62459807 C T 0.428829 9.0573e-05
14:62462766 C T 1.468654 6.3431e-05
14:62463129 T G 0.403434 5.1474e-05
14:62463214 T C 0.796349 1.5149e-04
14:62479378 G A 0.106506 -4.4358e-06
14:62490100 G A 0.064354 9.8460e-05
14:62491614 T G 0.204538 -8.3178e-05
14:62493964 G A 0.127136 -8.2668e-05
14:62497042 C T 0.809010 9.5125e-05
14:62501198 C A 0.056025 -4.2442e-05
14:62501243 G A 0.060744 -7.5238e-05
14:62501384 A G 0.595566 -3.2985e-05
14:62503669 C T 0.254064 -3.8952e-05
14:62505230 A C 1.095357 1.4872e-05
14:62505628 A G 0.030396 6.0099e-05
14:62506629 G T 0.049556 4.6920e-05
14:62508686 G A 0.055817 -1.2274e-05
14:62509126 C T 0.023798 2.9304e-06
14:62510006 T C 0.068070 2.5782e-05
14:62510462 G A 0.072026 -4.7426e-04
14:62510531 G A 0.646982 4.8034e-06
14:62518348 G C 0.289898 -6.3864e-06
14:62522221 C T 0.126643 2.4852e-04
14:62522935 C T 0.020688 6.5535e-07
14:62530623 T C 0.356870 -6.1805e-04
14:62534064 C G 0.038303 2.1592e-04
14:62539632 C T 0.374703 -3.3485e-05
14:62543225 C T 0.769655 -9.7641e-06
14:62545003 C A 0.067233 4.3638e-05
14:62548365 G T 0.276674 -2.6476e-05
14:62549819 A G 1.494221 1.7641e-05
14:62550499 A G 0.089245 -4.3327e-05
14:62555115 G A 0.037518 3.7627e-05
14:62558060 G C 0.927013 3.9303e-05
14:62560560 A G 0.389315 4.3737e-05
14:62561884 T C 0.051883 -2.7751e-06
14:62564467 C T 0.530677 1.0131e-05
14:62564574 A C 0.041750 -8.6935e-05
14:62569592 A G 0.308314 4.1595e-05
14:62574743 A G 0.055794 1.5862e-04
14:62578385 G A 0.035781 2.7540e-05
14:62581386 A G 0.024006 5.1516e-05
14:62589875 T C 0.112533 -1.3035e-04
14:62591649 C A 0.101735 -1.5310e-06
14:62599447 G A 0.144267 -5.4637e-05
14:62599636 T C 1.250062 -1.5244e-05
14:62599639 G A 0.353878 -2.8833e-05
14:62605982 T G 0.152138 -4.8193e-06
14:62624391 T C 0.021081 1.1335e-04
14:62625025 G C 0.021617 1.3306e-04
14:62627077 T C 0.745514 1.9290e-05
14:62628438 G T 0.944050 -2.8433e-05
14:62630726 T C 0.024687 7.4726e-05
14:62638187 G A 0.208225 4.5488e-05
14:62639502 T C 0.135205 2.0138e-05
14:62639603 G A 0.156114 1.0322e-05
14:62643215 C T 0.032860 -3.2263e-05
14:62648026 C T 0.077853 2.7198e-05
14:62653778 A G 0.101959 -8.5573e-06
14:62654698 A G 1.662185 4.7652e-06
14:62676920 G A 0.199662 -7.6466e-05
14:62677397 G A 0.062455 8.4279e-05
14:62702638 T G 0.853623 7.5963e-06
14:62710865 C T 0.919931 2.0381e-05
14:62715666 G A 0.299862 1.8318e-05
14:62715790 A G 0.272114 2.2773e-05
14:62716455 T C 0.061199 5.9247e-06
14:62716791 T C 0.440939 2.5608e-05
14:62716829 A G 0.055691 5.3566e-05
14:62720507 A G 0.624113 8.3272e-06
14:62722165 C G 1.794096 7.8899e-06
14:62724674 A G 0.397089 2.1844e-05
14:62724837 G T 1.246223 5.2173e-06
14:62725214 C T 0.074610 -6.5875e-05
14:62732171 T C 1.656298 2.5929e-05
14:62732664 C T 0.463708 9.6781e-06
14:62740092 G A 0.846596 2.3986e-05
14:62749440 A G 0.022999 4.6564e-05
14:62749628 A G 1.183937 4.5373e-06
14:62750891 T G 0.089511 1.5826e-06
14:62757513 C T 0.035109 -4.2902e-05
14:62761598 A G 1.786063 6.7938e-05
14:62767266 G A 1.944618 1.4198e-05
14:62767872 C T 1.170285 -1.6649e-05
14:62769761 C T 0.383554 -3.3637e-05
14:62775933 G A 0.030831 5.5651e-05
14:62781828 A G 0.135929 -3.7679e-05
14:62789518 T C 0.082604 7.2058e-06
14:62796559 C A 0.027420 -4.7617e-05
14:62798218 C G 0.213804 1.4191e-05
14:62801987 G A 0.051186 9.2831e-05
14:62810185 G T 0.037167 2.1813e-05
14:62810599 T C 0.063062 -1.1457e-04
14:62815496 T C 0.037141 4.9366e-05
14:62821802 T C 0.086025 1.0474e-04
14:62822699 A G 1.536367 1.1401e-05
14:62829709 A C 0.024781 -4.4571e-06
14:62840705 G T 0.051442 9.2132e-05
14:62847475 G A 0.090310 2.8047e-04
14:62876585 T C 0.048300 1.0062e-04
14:62884388 G A 0.042717 -5.0359e-05
14:62884439 T G 0.098927 4.9267e-05
14:62885532 A G 0.025839 1.4574e-05
14:62892300 G A 0.787358 -3.0341e-06
14:62903800 A G 0.289433 1.7298e-05
14:62912605 G A 1.354456 -6.0284e-06
14:62919854 A G 1.738905 9.0034e-07
14:62920945 T C 0.056849 -1.4191e-05
14:62923501 A G 0.061728 -3.6288e-05
14:62927972 C T 0.084464 2.7592e-05
14:62927977 T C 0.060861 -1.1778e-05
14:62932750 G A 0.055217 -2.3934e-05
14:62934520 A C 0.038576 1.3990e-05
14:62935279 C T 1.701102 -4.1510e-05
14:62942000 G A 0.034613 -3.5827e-05
14:62947460 T C 0.642802 1.8754e-05
14:62949194 A G 1.945325 4.7641e-05
14:62949525 C T 0.663149 -1.1450e-05
14:62951515 T C 0.286525 -3.2722e-05
14:62951857 C T 0.079112 -5.3903e-05
14:62954445 A G 0.368714 -1.6268e-05
14:62968281 G A 0.153436 2.9687e-05
14:62974298 A G 0.143693 8.7775e-06
14:62975606 C T 0.357831 2.6359e-05
14:62983371 C T 0.433243 3.2272e-05
14:62994906 G A 0.024846 5.4271e-06
14:62995619 A G 0.329181 2.5903e-05
14:62996701 C A 0.028034 -1.9126e-05
14:62997446 T C 0.299499 -1.5929e-04
14:62998256 T G 1.648858 9.2214e-06
14:63009436 C T 0.049274 -9.5597e-06
14:63012017 A G 0.086162 6.6491e-05
14:63012106 C T 0.071101 2.7056e-05
14:63015945 C T 0.072653 -3.5914e-05
14:63038840 C T 0.024655 -2.4456e-06
14:63047648 C A 1.822308 1.3352e-05
14:63055857 C T 0.100219 -2.1115e-05
14:63057583 A G 0.060361 6.5349e-06
14:63080039 C A 0.024025 1.2214e-05
14:63088591 G A 0.511138 -6.2073e-05
14:63096339 C T 0.217946 6.7932e-05
14:63097142 C T 0.053681 8.0930e-07
14:63097777 C G 1.011282 1.5250e-05
14:63098684 T G 0.057596 -2.5771e-06
14:63112981 T G 0.073656 2.7869e-06
14:63113952 G A 0.042484 -3.1891e-06
14:63120077 G A 0.258933 2.5925e-04
14:63122799 A C 1.046577 3.3131e-06
14:63123795 A G 1.673695 -8.9552e-05
14:63129079 G A 0.159363 1.3716e-05
14:63132432 T G 1.022441 2.7216e-05
14:63137870 A G 0.461348 -6.0325e-05
14:63139007 G A 0.321774 -1.1107e-05
14:63139193 C T 0.140853 -3.1647e-04
14:63144157 A G 0.269144 1.6045e-04
14:63159182 G A 0.234291 1.2030e-05
14:63159489 A G 0.393716 -1.4655e-04
14:63168598 G A 0.037605 -7.2371e-05
14:63168966 T C 0.065061 9.2111e-05
14:63174960 T C 0.727367 2.6030e-05
14:63175105 T C 0.074386 8.3916e-07
14:63177144 C T 0.870855 9.1469e-05
14:63177507 A G 0.123728 9.3639e-05
14:63181642 T C 0.693650 2.6615e-05
14:63183306 C T 0.075503 -1.4035e-05
14:63183463 A G 0.702397 9.7091e-05
14:63187327 T G 0.070783 1.7183e-04
14:63200665 T C 0.024587 1.1233e-04
14:63201045 T C 0.964261 -1.7610e-05
14:63201326 A C 0.257761 3.6887e-05
14:63206746 T C 0.866489 -3.1122e-05
14:63214258 A G 0.083172 -3.4095e-04
14:63217299 T C 0.600487 8.9530e-05
14:63226281 T C 0.037719 4.7055e-05
14:63229270 A C 0.034950 4.5843e-06
14:63237355 C A 1.141875 6.0860e-05
14:63240099 A G 0.031198 -1.6254e-04
14:63241005 A G 0.031526 -1.7754e-04
14:63242558 T C 0.342969 2.5245e-05
14:63248853 C G 0.121489 -2.2391e-05
14:63252289 T C 0.067992 6.5103e-05
14:63267615 A C 0.036881 -5.0211e-05
14:63271562 T C 1.167964 -8.1330e-08
14:63277890 G T 0.394927 4.8538e-05
14:63281788 T C 0.720086 1.2893e-05
14:63288592 G A 0.252925 8.0562e-06
14:63291123 G A 0.071397 -5.4036e-06
14:63311968 T C 1.109207 -3.7123e-06
14:63314056 T C 0.036317 8.5379e-05
14:63318664 C T 0.826638 -5.8385e-05
14:63320103 G A 0.208014 1.0669e-04
14:63323857 C T 0.741690 -1.8477e-04
14:63328843 G A 0.068911 -3.1010e-05
14:63329203 A G 0.026599 -4.7957e-06
14:63342559 C A 0.027355 -3.0793e-05
14:63350181 C T 0.044243 4.5947e-05
14:63375173 T C 0.032759 2.4188e-05
14:63383219 G A 0.236959 6.3676e-05
14:63395660 T C 1.020844 -1.8119e-04
14:63410114 T C 0.046177 2.3694e-05
14:63411470 C A 0.065227 -1.0127e-04
14:63424092 T C 0.032260 8.0227e-05
14:63424599 G T 0.245947 -2.1722e-05
14:63424825 A C 0.081082 -1.2985e-05
14:63430773 C T 0.865739 -4.2610e-06
14:63442091 C T 0.494646 -1.0377e-05
14:63446552 G C 0.160655 -1.2241e-04
14:63472585 T C 0.316526 1.0077e-04
14:63478574 A G 0.045424 -2.4573e-05
14:63481037 C A 0.399886 5.0195e-05
14:63494976 A G 0.076184 -1.0847e-04
14:63495966 T G 0.405768 8.3865e-05
14:63502865 G A 0.343722 4.6278e-05
14:63515429 C G 0.360269 -3.1988e-04
14:63518263 T C 0.024973 8.4832e-06
14:63518928 T C 0.737730 2.9191e-04
14:63521778 A G 0.485139 3.4948e-05
14:63525512 C T 0.063854 -1.0252e-04
14:63543817 A G 0.168529 8.8777e-07
14:63561395 A G 0.021889 5.7075e-05
14:63563326 A G 0.191662 9.7129e-05
14:63579404 C A 1.745910 1.1899e-04
14:63580331 G A 0.038040 7.8465e-06
14:63581463 A G 0.148493 -1.5402e-05
14:63582469 A G 1.432139 3.4118e-06
14:63592736 C G 0.052214 -4.3367e-05
14:63594480 A G 0.178370 1.4658e-05
14:63596906 G A 0.024918 -2.8575e-05
14:63601047 A G 0.042075 4.9199e-05
14:63616439 T C 1.351015 -5.2312e-05
14:63616927 A G 0.053217 1.0459e-04
14:63617482 G A 0.061270 -5.5938e-06
14:63618415 C A 0.195917 -4.0457e-04
14:63624386 C T 0.042626 -4.8769e-05
14:63624420 G T 1.169412 4.1923e-05
14:63626280 G C 1.960184 -4.6740e-05
14:63630301 C G 0.028653 -4.5988e-06
14:63630664 C T 0.066093 2.9876e-05
14:63636250 A G 1.022344 4.5085e-06
14:63639295 C T 0.048881 -5.7077e-06
14:63642726 T C 0.513037 -8.6372e-06
14:63647182 A C 0.040134 -1.4564e-04
14:63649152 C A 0.235320 -1.3287e-05
14:63667910 A G 0.046518 -1.0808e-05
14:63669587 A G 0.087191 -2.8660e-05
14:63669647 G A 0.930119 5.5118e-07
14:63670903 C T 1.090307 -8.8383e-05
14:63677622 T C 1.200607 -5.4232e-05
14:63685189 G T 0.170506 1.1695e-05
14:63686605 A G 1.948211 -2.6648e-05
14:63688114 T C 0.047008 -5.8937e-05
14:63692313 T C 0.074088 -2.0559e-04
14:63701775 C G 0.129551 -5.3481e-06
14:63706984 A C 0.092975 4.3680e-05
14:63707792 G A 0.413879 4.7646e-05
14:63716434 T C 0.037482 6.3525e-06
14:63734100 A G 0.108561 8.5224e-06
14:63735028 C T 0.098905 5.7672e-05
14:63741113 C T 0.159237 -1.2725e-05
14:63741472 T C 0.098995 2.4891e-05
14:63743955 C T 0.049004 -1.4778e-05
14:63746100 C T 0.223879 3.4626e-05
14:63749824 A G 0.032733 2.2512e-04
14:63759190 C T 1.430351 -1.2940e-06
14:63776374 G A 0.205641 1.5369e-04
14:63776388 A G 1.838459 1.5845e-05
14:63777253 C T 0.587183 -7.4999e-05
14:63778025 G A 0.043951 -4.3922e-05
14:63779322 A C 0.496243 -9.3684e-05
14:63780378 A C 0.022571 1.5684e-05
14:63784378 A G 0.087324 -3.5667e-05
14:63786375 A G 1.804135 8.3956e-05
14:63790366 C G 0.376481 -4.4413e-05
14:63809172 C T 0.250825 -2.3933e-05
14:63812001 T G 0.045496 5.9455e-06
14:63820012 G A 0.210296 -1.0835e-05
14:63821874 G T 0.094085 1.8227e-06
14:63824558 T C 0.126373 -2.2567e-05
14:63828835 T C 0.053925 -8.6571e-06
14:63829970 G T 0.145040 -1.3467e-05
14:63837525 T C 0.024934 -1.8196e-05
14:63849052 A T 0.022009 4.3761e-05
14:63853252 C A 0.160726 -7.7958e-06
14:63853323 A G 0.051241 -4.6890e-06
14:63868540 T C 0.147584 -2.9974e-05
14:63869097 G A 0.164339 3.8446e-05
14:63877809 G A 0.042149 -3.5747e-06
14:63879679 C T 0.069699 -3.0887e-05
14:63889525 C T 0.084665 -3.6614e-05
14:63889727 C T 0.046700 -6.6686e-05
14:63890558 C T 0.149402 9.3019e-06
14:63891675 A C 0.082750 8.8994e-05
14:63892112 G A 0.068093 3.3571e-05
14:63901452 T C 0.110352 -1.0217e-05
14:63902247 C T 0.070787 -7.3642e-05
14:63902751 A G 0.022000 -4.6783e-05
14:63906601 A G 0.387150 -1.8928e-04
14:63927197 A G 0.226352 8.9140e-05
14:63932745 A G 0.038780 3.6920e-05
14:63951146 C T 0.157309 -2.7766e-05
14:63953522 T C 0.408124 -1.9508e-04
14:63953606 T C 0.063201 3.1148e-05
14:63955904 A G 0.035778 -1.2068e-04
14:63959605 A G 0.038034 1.5396e-06
14:63960354 T C 0.056424 -1.7319e-05
14:63966635 G A 0.338844 -3.7834e-06
14:63968512 A G 0.022431 3.6538e-05
14:63977321 A C 0.268560 7.9520e-05
14:63980008 T G 0.178312 -2.0210e-04
14:63980659 G T 0.109706 -1.4967e-04
14:63988473 C T 0.053049 -7.8198e-05
14:63992028 T C 0.039102 -1.3327e-04
14:64007647 C A 0.077165 -5.0523e-05
14:64008809 T C 0.534147 -2.8046e-05
14:64018747 A G 0.045152 -5.0462e-05
14:64023012 C T 0.263662 -1.9153e-04
14:64029781 A G 0.611935 -2.0062e-05
14:64034480 C T 0.031237 2.8843e-05
14:64044097 C T 0.542057 -2.4110e-05
14:64047654 G C 0.196968 1.9386e-06
14:64054767 A G 0.063896 -2.2674e-05
14:64078847 A G 0.118746 1.5638e-05
14:64087193 C T 0.067745 -1.3276e-04
14:64108884 T C 0.057054 -1.3605e-09
14:64109021 G T 0.085392 9.4989e-07
14:64109230 C T 0.039965 8.1053e-05
14:64140536 G T 0.183284 2.9562e-05
14:64140588 T C 0.056362 -6.8592e-05
14:64155426 C T 0.047803 4.2677e-06
14:64161155 T C 0.074519 2.0233e-05
14:64168865 A G 0.051286 -3.5753e-05
14:64174022 T C 0.125633 1.1201e-05
14:64184649 G A 0.049118 8.2561e-06
14:64192125 T C 0.048540 -1.3216e-06
14:64197689 G A 0.051987 -2.9108e-05
14:64204482 T C 1.928103 5.9801e-08
14:64219919 G T 0.084932 -1.5304e-05
14:64223911 T C 0.045541 -3.8292e-06
14:64224162 C T 0.118106 2.9366e-05
14:64235556 T G 0.319707 -2.6428e-05
14:64244296 A C 1.058683 1.7618e-05
14:64259779 C T 0.034009 -6.1922e-05
14:64264458 T C 0.053234 -1.0834e-05
14:64275812 C T 1.806612 4.8061e-05
14:64276192 T G 1.373586 3.0010e-05
14:64313165 T C 0.161187 1.1444e-04
14:64315862 T C 0.101021 1.1189e-05
14:64322064 G A 0.183210 -8.0993e-06
14:64322782 C G 0.059943 1.0062e-04
14:64323026 A G 0.073685 -2.7564e-05
14:64336630 G C 0.156767 1.3507e-06
14:64340877 G A 1.038306 3.2869e-05
14:64342520 T C 1.272760 2.6146e-05
14:64342681 A G 0.036427 -3.2194e-06
14:64348750 A G 1.927659 -5.1822e-06
14:64351684 A G 0.234726 -1.6847e-05
14:64377548 T C 1.598698 7.8168e-05
14:64383201 C A 0.086707 1.0231e-05
14:64383847 T G 0.058060 -4.5313e-05
14:64386452 C A 0.343326 -3.0530e-05
14:64405778 C T 0.046784 -2.5147e-06
14:64406690 C A 1.132767 -2.9957e-06
14:64414680 T C 0.274075 -2.6290e-05
14:64425038 C T 0.062867 -1.4099e-04
14:64425084 C T 1.404284 -1.6571e-05
14:64432570 G A 0.867976 5.6996e-06
14:64441207 A G 0.038251 -2.5335e-05
14:64464225 G A 0.049877 -3.4858e-05
14:64467243 T C 0.021646 -1.3698e-05
14:64467651 G A 0.114776 -3.5991e-05
14:64469828 T C 0.153641 1.0998e-05
14:64475920 T C 0.046304 -7.5259e-05
14:64490358 T C 0.057223 -7.1492e-05
14:64491383 G T 0.071332 2.2385e-06
14:64491457 A C 0.074117 -5.9523e-06
14:64491695 C T 1.783891 4.9892e-06
14:64495925 G A 0.048741 -3.9173e-06
14:64496749 T C 1.787406 1.2603e-06
14:64497930 A G 1.787504 2.7898e-06
14:64498037 A G 1.865944 -1.3259e-06
14:64507286 G A 1.789279 1.8852e-05
14:64514179 A G 0.057466 7.9773e-05
14:64519035 G A 1.891826 1.6099e-05
14:64519455 G A 1.763738 2.6819e-06
14:64519709 T A 0.051559 5.2328e-06
14:64522843 G A 1.763859 1.4134e-05
14:64537498 C A 0.030766 1.1300e-04
14:64537657 A G 1.893312 1.1598e-05
14:64537829 A G 0.077236 -1.6113e-05
14:64545908 C T 0.047297 8.9849e-05
14:64547046 A G 0.110404 5.2220e-05
14:64553204 C T 0.132790 3.2631e-06
14:64560092 A G 0.114153 -1.0615e-05
14:64563782 T C 0.146497 4.2756e-05
14:64564186 G A 0.109664 7.0437e-05
14:64564527 T C 1.733352 -6.1486e-06
14:64564680 A G 0.029939 -5.1997e-06
14:64564988 C T 0.051523 -5.2158e-05
14:64569782 C T 0.038151 -3.5586e-05
14:64570872 A C 0.267869 -3.5587e-05
14:64580075 C T 0.031438 -8.9914e-05
14:64588837 A G 0.031036 -8.6881e-05
14:64596823 A C 0.039481 -5.0226e-05
14:64603204 G A 0.097282 2.6872e-06
14:64604595 A G 0.117902 2.8956e-05
14:64606654 C G 0.208267 5.8874e-05
14:64625344 C T 0.025810 5.7484e-05
14:64625757 G A 0.066522 -3.0282e-05
14:64633690 T C 0.117733 1.2794e-04
14:64633984 A G 0.027472 -1.2844e-05
14:64637147 A C 0.627582 1.0588e-05
14:64638324 T G 0.025826 -2.3181e-05
14:64644205 C T 0.043857 -1.3503e-05
14:64646290 T C 0.028796 6.5091e-06
14:64655161 T C 0.995099 -2.7561e-05
14:64665535 C A 0.052315 2.0082e-04
14:64668332 A G 0.038641 4.7315e-05
14:64670565 A G 0.669323 -4.3478e-05
14:64680848 G A 1.010283 -2.3332e-05
14:64681193 T C 0.735173 -2.5945e-05
14:64684530 C T 0.035379 5.5458e-05
14:64693317 C T 1.843214 2.3779e-05
14:64695390 G A 0.066879 1.5728e-05
14:64699816 T C 0.749882 -2.7422e-03
14:64700380 G A 0.055827 -7.3270e-05
14:64700739 G A 0.178646 -6.4227e-06
14:64719117 A G 0.111544 6.2285e-05
14:64723525 A G 0.896081 -7.2119e-05
14:64724051 T C 0.061965 -6.8906e-06
14:64737210 G C 0.023873 -2.1234e-05
14:64743890 C T 1.112472 -4.2203e-05
14:64744640 T C 0.028485 2.9153e-05
14:64745179 C G 1.009666 -4.9786e-05
14:64760611 A C 0.194761 -1.8330e-04
14:64763982 G A 0.080193 1.8873e-05
14:64764402 A G 0.183090 4.4198e-05
14:64773607 A G 0.030192 1.0351e-04
14:64778878 G A 0.032451 8.7921e-05
14:64791631 T G 0.058469 -7.8406e-05
14:64805291 C T 0.064636 8.5950e-06
14:64811237 A G 0.152125 4.0737e-06
14:64816695 A G 0.148539 7.0416e-05
14:64826774 A G 0.864448 1.3944e-05
14:64826806 C T 0.104452 -5.2116e-05
14:64839007 C A 0.135160 -6.8462e-06
14:64843033 G A 0.058735 2.5602e-05
14:64852905 T C 1.843746 2.7543e-05
14:64861479 T C 0.052315 -6.1541e-05
14:64871908 G A 0.033853 5.3424e-05
14:64873599 C A 0.500105 -1.3350e-06
14:64882380 G A 1.619296 3.9151e-05
14:64884106 C T 0.150223 4.6012e-05
14:64888055 T C 1.803330 1.4829e-04
14:64888204 G A 0.148341 1.7521e-05
14:64889778 T C 0.027537 1.0296e-04
14:64899055 C A 0.050497 -4.3433e-05
14:64899381 C T 0.038001 -2.3808e-05
14:64900323 A G 0.050374 -3.6799e-05
14:64903462 T C 0.099593 2.5672e-05
14:64908845 A G 0.912086 4.0418e-06
14:64926402 A G 0.049673 -3.9663e-05
14:64930098 T C 0.071663 -4.2480e-05
14:64933355 T C 0.413415 -5.6939e-06
14:64933596 C T 0.026745 6.8418e-05
14:64935411 T C 0.307925 2.3391e-05
14:64959653 T C 0.031107 -4.3357e-05
14:64959986 T C 0.055564 3.5176e-05
14:64969342 A C 0.640105 4.2784e-06
14:64974288 A G 0.037475 -9.3078e-06
14:64979787 T C 0.063149 -7.7406e-05
14:64988830 A C 0.204651 9.0652e-06
14:64988924 C T 0.463857 5.0956e-05
14:64989813 C G 0.037472 -2.1660e-05
14:65001209 A G 0.689424 -9.0970e-07
14:65008138 A T 0.026317 -1.6592e-05
14:65009220 T C 0.071900 -5.4453e-05
14:65010698 C T 0.056492 9.5919e-05
14:65031534 T C 1.015612 -2.1496e-05
14:65035365 C T 0.163865 -5.5366e-05
14:65053999 C T 0.183288 -2.3377e-05
14:65100704 C A 0.055249 -3.9286e-05
14:65109326 C A 0.342232 4.0213e-05
14:65116292 C T 0.023869 -7.8977e-05
14:65119210 A T 0.052302 4.7823e-05
14:65121085 A G 0.164764 1.7216e-06
14:65121290 G A 0.263704 2.8589e-05
14:65123515 A C 1.152057 -4.7029e-06
14:65130483 C T 0.232088 -2.4598e-05
14:65137378 T C 0.023132 2.8596e-05
14:65140809 A G 0.043279 5.4387e-05
14:65149449 T C 0.178286 -5.0268e-05
14:65161137 A G 0.355287 -8.0539e-05
14:65165090 C T 0.273864 -1.1158e-04
14:65169356 A G 0.027147 5.5214e-05
14:65175394 G A 0.085354 3.8204e-05
14:65176510 T C 0.142414 3.9526e-06
14:65192336 T C 0.290936 -1.4560e-04
14:65200821 T G 0.587712 -3.6677e-05
14:65202852 A G 0.084701 -4.3163e-05
14:65207819 T C 0.120761 2.8190e-06
14:65209215 A G 0.023373 -2.6927e-05
14:65209802 A G 0.034817 2.3349e-05
14:65209909 A G 0.028725 -1.3132e-04
14:65212395 G A 0.237755 -2.3460e-05
14:65216120 T C 0.127221 1.0582e-04
14:65222217 A G 0.113981 -4.1552e-05
14:65224689 A G 0.135088 -2.0116e-04
14:65224813 G A 0.045551 1.5424e-05
14:65227674 T C 0.215683 -1.0397e-04
14:65229006 G A 0.189195 -3.5803e-05
14:65229364 G A 1.830682 1.5114e-06
14:65232427 C T 0.062091 7.0916e-06
14:65238141 C T 0.308788 1.2951e-06
14:65238190 T G 0.158341 -6.3296e-05
14:65239316 A G 0.155712 -6.6574e-05
14:65241228 G A 0.465847 -2.6078e-05
14:65241933 A G 0.160311 -3.8987e-05
14:65242418 T C 0.072864 3.7230e-05
14:65243669 A G 0.034756 2.2738e-06
14:65243885 G T 0.797364 8.5395e-07
14:65244950 A G 0.168510 -1.5501e-05
14:65246623 C T 0.638605 4.2938e-06
14:65246961 T C 0.469901 9.2732e-06
14:65249052 G C 0.120930 3.5377e-06
14:65253232 C T 0.605394 1.4764e-05
14:65253749 T C 0.047057 -2.2282e-05
14:65254465 T C 0.147023 4.3728e-05
14:65259581 T G 0.039890 -1.1564e-05
14:65260227 G T 0.718632 4.8366e-06
14:65261403 A C 0.094601 2.0598e-05
14:65262593 A G 0.095964 5.1725e-05
14:65263300 T C 0.649787 3.0711e-06
14:65263347 T C 0.487220 -4.2795e-06
14:65265639 A G 0.038423 5.0422e-05
14:65267469 C T 0.590948 -7.2440e-06
14:65268404 T G 0.028368 4.3442e-06
14:65270222 G A 0.325468 1.4814e-05
14:65270391 A G 0.174625 -4.4974e-06
14:65271311 G A 0.164060 -2.9870e-05
14:65271780 A G 0.090303 2.4687e-06
14:65278537 G T 0.174109 -2.0909e-05
14:65282277 A G 0.076661 2.7086e-05
14:65282307 A G 0.189640 7.1019e-06
14:65283958 A G 0.117659 1.1560e-05
14:65286634 G C 0.028871 6.8208e-05
14:65289383 A G 0.024866 -1.6184e-05
14:65294076 C A 0.469683 8.9415e-06
14:65294144 G C 0.084815 3.7574e-05
14:65295599 C T 0.056973 5.5741e-05
14:65296068 C T 0.025375 -2.4829e-05
14:65303778 C T 0.191655 -5.7629e-06
14:65306619 T C 1.619143 -4.6586e-06
14:65315157 A C 0.050387 1.0515e-05
14:65319725 A G 0.048183 -2.9754e-05
14:65327395 G C 0.257680 -3.1622e-06
14:65330224 T C 0.078872 6.0359e-05
14:65332190 A C 0.029290 -6.2061e-06
14:65333831 A G 1.820981 -1.2118e-05
14:65339106 T C 1.551901 -7.4556e-07
14:65346847 A C 0.039683 -5.7397e-06
14:65347894 A G 0.068797 1.4259e-05
14:65349697 A G 1.826294 -7.4278e-05
14:65349806 A C 0.085581 6.4613e-06
14:65353011 A G 0.163829 -1.1282e-06
14:65366739 T C 0.093770 -6.1335e-05
14:65377610 A G 0.030452 -2.8623e-05
14:65380566 C T 0.057586 -6.3928e-05
14:65380993 T C 0.037177 5.2219e-05
14:65383689 G A 0.127334 1.0710e-05
14:65394868 C A 0.020977 -2.8853e-06
14:65395668 G A 0.242211 -1.3123e-06
14:65404442 C A 0.393723 2.6691e-06
14:65406402 A G 0.026044 -6.9947e-05
14:65409096 T C 0.086960 2.4257e-05
14:65410320 G A 0.143845 -9.8361e-06
14:65416756 A G 0.042318 6.9881e-05
14:65417070 A C 0.039650 1.6557e-05
14:65417420 C T 0.027800 4.7390e-05
14:65419777 T G 0.196157 6.2903e-05
14:65429238 T C 0.061900 5.3031e-05
14:65430098 G A 0.030685 -2.1539e-05
14:65435419 G A 0.038793 7.3209e-05
14:65435875 A G 0.814567 1.2118e-04
14:65437937 C T 0.812175 1.7454e-05
14:65440727 T C 0.131021 6.5034e-05
14:65443436 G A 0.670663 1.2238e-04
14:65450780 C T 0.513082 4.5927e-05
14:65458354 A G 0.163476 -2.4772e-04
14:65470831 G A 0.929184 -2.1289e-05
14:65475540 A C 1.025067 -2.4030e-06
14:65478948 G T 0.287924 -5.8552e-05
14:65479451 G C 0.040053 -7.1456e-05
14:65481018 A G 0.041052 1.5842e-05
14:65493112 A G 0.062195 3.0022e-05
14:65499756 T C 0.351969 8.4705e-06
14:65511421 T G 0.043610 2.6781e-05
14:65519840 C G 0.064360 1.1190e-06
14:65519990 T C 0.033441 2.3071e-05
14:65525186 A G 0.038907 3.1233e-06
14:65525258 G A 0.171025 -4.6930e-06
14:65534084 C A 0.809724 4.3309e-05
14:65538827 G A 0.072607 -6.6686e-05
14:65546722 C A 0.805696 4.2563e-05
14:65555251 T C 0.063448 1.2553e-05
14:65567515 T G 0.783817 3.6528e-05
14:65570037 C T 0.034528 5.3225e-06
14:65573081 C G 0.033022 -3.8641e-05
14:65574118 G A 0.043496 9.3995e-06
14:65578757 C T 0.024840 4.6267e-05
14:65579860 T C 0.031000 8.8827e-06
14:65581665 C T 0.740957 4.7517e-05
14:65586880 G A 0.128113 2.8546e-05
14:65598267 T C 0.072114 -2.4367e-05
14:65598704 A G 0.757568 6.3746e-05
14:65616327 G A 0.067843 -6.4346e-05
14:65618655 C A 0.985553 -2.6089e-04
14:65622792 A G 0.061952 1.1710e-04
14:65624617 C A 0.534312 5.5719e-05
14:65629434 C T 0.282627 3.1680e-05
14:65629737 T C 1.824457 -4.4047e-05
14:65630631 A C 0.096071 -8.7548e-05
14:65634220 T C 0.042529 5.8672e-05
14:65635981 T C 1.724595 -2.7633e-05
14:65642733 G A 0.110482 5.0510e-05
14:65645250 C T 1.095286 -9.5690e-05
14:65652777 C T 1.128285 -1.0583e-04
14:65653765 T C 0.349538 6.8232e-05
14:65655560 T G 0.126708 5.1127e-07
14:65661803 T C 0.020799 3.1232e-06
14:65662153 G A 0.449261 -9.4405e-06
14:65667150 G A 0.128324 8.7890e-05
14:65667546 A G 0.163274 -9.1470e-06
14:65671998 T C 0.136263 1.2065e-05
14:65675953 G A 0.452854 -7.8785e-06
14:65679193 T C 0.060855 -2.6623e-05
14:65681008 A G 0.022016 7.2487e-05
14:65681560 A G 0.028679 -1.3514e-04
14:65684034 T A 0.056629 3.2660e-05
14:65692094 G T 0.460407 -3.4271e-05
14:65695347 A G 0.132871 4.0140e-05
14:65716013 C T 0.218426 5.5541e-05
14:65716845 T G 0.120872 -2.5535e-06
14:65720065 A G 0.484948 -4.8297e-05
14:65720883 A G 0.189010 8.5267e-06
14:65725217 G T 0.617754 -9.8781e-06
14:65734871 G A 0.192304 6.9957e-05
14:65735625 G A 0.090732 1.8754e-04
14:65736182 T C 0.073529 -1.0127e-05
14:65737606 A G 0.176160 3.1011e-05
14:65738029 T C 0.706065 5.4684e-05
14:65738943 G C 0.027469 -2.9809e-05
14:65743670 T C 0.078252 8.1732e-06
14:65747759 G A 0.194158 -1.6059e-06
14:65758642 A G 0.792476 -2.2965e-05
14:65762781 C T 0.168552 5.8717e-05
14:65783019 C T 0.368714 -2.1316e-05
14:65801099 T C 0.053256 2.2666e-05
14:65821471 A G 0.027625 4.0665e-05
14:65822221 G T 0.093604 -7.4597e-05
14:65831221 C T 1.220838 -1.3775e-05
14:65836377 T C 0.120586 -2.4538e-05
14:65838951 A G 0.041286 5.6107e-05
14:65841063 G T 0.043681 -9.0259e-05
14:65858964 G A 0.159587 -1.1659e-04
14:65865625 G T 1.671530 5.8061e-06
14:65873921 C T 0.116698 3.7904e-05
14:65874927 T G 0.328467 -1.8885e-05
14:65895706 T G 0.161372 -1.3396e-04
14:65914867 G A 0.315497 7.8543e-06
14:65929336 T C 0.177215 -3.2539e-05
14:65946948 G A 0.052029 -3.6074e-05
14:65948076 G T 0.037794 -9.5682e-05
14:65952631 C A 0.046271 4.0459e-05
14:65954889 T C 0.023577 5.6611e-05
14:65955517 G A 0.071562 7.4052e-05
14:65959402 A G 0.057696 2.7262e-05
14:65961867 T C 0.049692 6.7056e-05
14:65962345 A G 0.077872 -6.3331e-06
14:65968714 A G 0.038907 7.1583e-05
14:65969420 G T 0.079797 3.1612e-05
14:65972551 G A 0.061312 5.5753e-05
14:65972641 C T 0.033431 3.8787e-05
14:65980569 T C 0.048595 -5.2696e-05
14:65996767 G A 0.047813 -1.5716e-05
14:66008794 A G 0.116912 3.2099e-05
14:66011084 C T 0.026797 6.9503e-05
14:66019097 C T 0.035382 -1.0414e-04
14:66025363 G A 1.012178 1.0066e-05
14:66028065 A G 0.047982 -4.0528e-05
14:66028446 G A 1.374005 -1.8155e-05
14:66033045 G T 0.057641 9.0509e-06
14:66034473 C T 0.030981 2.5779e-05
14:66067807 G A 0.089885 -1.2556e-05
14:66078269 T C 0.028468 3.1628e-06
14:66079115 T C 1.323949 -1.3502e-05
14:66082793 C A 0.024940 -4.8401e-06
14:66085429 T G 1.687340 -2.2030e-05
14:66096297 A G 0.043204 -9.5532e-05
14:66125390 C T 0.064493 -3.2640e-05
14:66131726 T G 0.046895 -4.8880e-05
14:66136163 A C 0.305169 4.8251e-06
14:66152034 G A 0.066314 -1.4677e-04
14:66163678 T C 0.037174 3.8876e-05
14:66166400 T C 0.071085 9.3560e-05
14:66178767 T G 0.117889 3.5231e-05
14:66196162 G A 0.063902 2.3076e-05
14:66216056 A G 0.060102 1.5214e-05
14:66222017 T G 0.069115 -5.2522e-05
14:66230442 T C 0.043727 -3.9966e-05
14:66256489 C T 0.938597 -2.4671e-05
14:66257203 T G 0.037151 -9.0547e-05
14:66262963 G A 0.901654 -2.9202e-06
14:66270204 A G 0.047063 9.5566e-05
14:66275091 T C 1.121498 -1.4012e-05
14:66275520 G C 1.890592 9.6484e-05
14:66275823 G A 0.060845 3.6715e-05
14:66279536 T C 0.844194 -2.3500e-04
14:66284037 G T 1.073805 -5.9801e-05
14:66287910 T C 1.778757 8.8970e-05
14:66288374 G A 0.892170 -2.3020e-05
14:66289350 A G 1.184576 -1.6282e-05
14:66292007 A G 0.103832 -2.9289e-05
14:66292566 T C 0.167841 9.8388e-06
14:66292820 T C 0.054032 4.3996e-05
14:66292920 G A 0.838657 3.3939e-06
14:66299436 A T 1.491183 -2.9030e-05
14:66299595 A G 0.955501 -8.8697e-06
14:66300707 C T 1.424729 -3.6036e-05
14:66304470 T C 0.188328 2.0438e-05
14:66307813 C T 0.321897 5.0617e-05
14:66314555 A G 0.180980 -2.8379e-06
14:66331048 G T 0.066074 9.7694e-07
14:66332007 C T 1.194083 4.3572e-05
14:66332403 T C 0.274581 -7.7918e-06
14:66337018 A G 0.035768 -2.3762e-05
14:66337317 A G 0.092108 -2.3883e-06
14:66337982 A C 0.203220 5.1846e-05
14:66346271 T G 0.289771 5.9198e-06
14:66346942 G A 1.081085 2.1719e-05
14:66354477 T C 0.700226 5.1205e-05
14:66354480 T C 0.270842 -3.0539e-05
14:66356005 C T 0.077934 2.7980e-05
14:66368118 C T 0.110683 -1.3243e-04
14:66368927 C T 0.096314 6.0780e-05
14:66370475 G A 0.147838 1.8399e-05
14:66373688 G A 0.221166 -4.4879e-05
14:66378878 G A 0.072419 1.7221e-05
14:66383752 G T 0.443448 -2.0779e-05
14:66387118 T C 0.582934 -3.1359e-05
14:66399655 G A 0.446895 1.1594e-05
14:66401984 G A 0.060316 5.9115e-06
14:66403999 C A 0.123374 5.5673e-05
14:66404433 C T 0.345225 1.8017e-06
14:66406423 G A 0.077476 -1.3720e-06
14:66407246 A G 0.119197 -2.6146e-05
14:66407339 C T 0.745134 -6.8065e-06
14:66411326 G A 0.270465 7.1013e-06
14:66414780 T C 0.035317 6.9389e-05
14:66416226 C T 0.151031 -2.0666e-05
14:66417288 T C 0.121875 -4.5239e-05
14:66418986 A G 0.025463 -3.9625e-05
14:66421095 C A 0.196271 -3.1943e-05
14:66427214 T G 0.118016 -5.0157e-06
14:66429506 A G 0.056139 -2.2920e-05
14:66430642 A G 0.124660 9.3242e-06
14:66432561 G A 1.100411 -2.4647e-05
14:66433199 T C 0.095308 -9.7481e-06
14:66439911 G A 0.322452 -3.5981e-05
14:66441817 C T 0.039907 2.0430e-05
14:66441939 A G 0.100349 2.4195e-05
14:66444344 T C 0.658592 -5.3149e-05
14:66461978 T G 0.308661 9.1327e-06
14:66466911 G A 0.055645 -2.6960e-05
14:66470349 G A 0.074019 -1.1116e-05
14:66474352 C A 0.714140 3.1128e-05
14:66475014 G T 0.028050 -6.2914e-06
14:66475085 C T 0.612944 -6.6944e-06
14:66480812 T G 0.084610 -5.9111e-06
14:66482076 A G 0.564887 -4.7246e-06
14:66484340 G A 0.024651 -1.2416e-04
14:66486206 A G 0.060939 -9.8969e-06
14:66492107 A G 0.776890 -1.1763e-05
14:66505196 C T 0.105445 1.7087e-05
14:66510671 T C 0.090462 -2.0560e-05
14:66512009 A C 0.072909 -2.4831e-05
14:66522486 C T 0.121450 2.7666e-05
14:66533534 T C 0.123248 1.6578e-04
14:66535432 A G 0.072848 -8.2141e-06
14:66537120 C T 0.025340 5.0492e-05
14:66542775 A G 0.075912 7.1289e-06
14:66546058 G A 0.097872 2.6592e-05
14:66550640 A G 0.035823 -1.8935e-05
14:66551416 C T 0.025836 2.9980e-05
14:66564649 G C 0.459994 -1.5390e-05
14:66574585 T C 0.026015 2.9705e-05
14:66587835 G A 0.718217 -4.9718e-05
14:66591770 G A 0.051325 6.1053e-06
14:66619054 G A 0.712553 -8.4459e-05
14:66620999 C T 0.033353 1.5719e-05
14:66621408 T C 0.030445 1.0927e-05
14:66622809 G A 0.192570 5.8258e-06
14:66624792 T C 0.177624 3.2103e-05
14:66628955 C T 0.210841 2.8450e-05
14:66637024 G A 0.152508 2.4529e-06
14:66657755 C G 0.113176 5.4029e-06
14:66658886 G A 0.128746 -1.2892e-04
14:66665764 T C 0.074844 5.3743e-05
14:66676069 G T 0.043246 2.0617e-05
14:66684831 T C 0.032419 -2.8135e-05
14:66731753 C T 0.116899 -2.8748e-05
14:66734034 A G 0.056700 7.2946e-06
14:66743835 G A 0.070186 -1.8734e-06
14:66744125 A G 0.024843 2.2051e-05
14:66747559 C T 0.073143 -2.6819e-05
14:66751877 A G 0.040007 3.2468e-05
14:66755047 A G 0.044249 6.7987e-06
14:66762088 A G 0.081251 1.5120e-05
14:66793363 T C 1.856882 -6.0751e-05
14:66797739 A G 0.038134 -3.4124e-05
14:66809834 G A 0.167127 -4.7270e-05
14:66826641 A G 0.025654 2.6619e-06
14:66846849 A G 0.088164 4.5191e-05
14:66854685 C T 0.111430 -6.6693e-06
14:66861270 T G 0.037475 -6.9287e-06
14:66866050 T C 0.059034 -7.8845e-05
14:66921369 A G 0.022201 -2.2958e-05
14:66921925 C A 0.075107 -1.0069e-05
14:66927757 A G 0.430474 -7.2607e-06
14:66949965 A C 0.252993 -3.0537e-05
14:66959986 T C 0.023441 3.8823e-05
14:66968401 C T 0.097003 1.0740e-04
14:66979493 C T 0.255386 -4.2111e-05
14:66991167 A C 0.302105 -7.5996e-06
14:67030895 A G 0.060608 1.9672e-06
14:67090637 T G 0.071669 -7.5554e-05
14:67097677 T C 0.096224 4.7688e-06
14:67122771 G T 1.854029 -1.1497e-04
14:67124816 A G 0.121323 1.3859e-05
14:67140402 G C 0.256366 1.3531e-05
14:67161341 G A 0.221269 -4.6566e-05
14:67161374 G A 0.076752 -4.4922e-05
14:67237137 A G 0.182875 -7.0944e-05
14:67238139 T C 0.112102 -1.1635e-06
14:67287417 C T 0.054954 -5.0942e-05
14:67347516 C T 0.032821 -4.9906e-05
14:67350830 T C 0.049839 5.9755e-05
14:67353108 G A 0.189614 -7.0579e-08
14:67371669 G A 0.053315 4.2930e-05
14:67374056 C T 0.082634 -8.2458e-06
14:67402726 C T 0.026002 -1.0130e-04
14:67417306 T C 0.053954 -1.4060e-05
14:67451508 T C 0.253850 -4.8973e-05
14:67461348 G C 0.297356 -9.3535e-05
14:67462202 C T 1.966296 -7.0781e-05
14:67472264 A G 0.136098 -3.3804e-05
14:67549784 A G 0.091608 1.1862e-05
14:67557901 T G 0.060115 3.1279e-05
14:67559071 G C 0.071312 -6.0509e-05
14:67577259 A G 0.036833 -6.2938e-05
14:67584936 T A 0.039945 2.2567e-05
14:67593018 G A 0.037187 1.7826e-06
14:67599328 C G 0.081942 -2.8118e-05
14:67608993 A G 0.160214 -6.7795e-05
14:67612029 C T 0.244019 -4.3994e-06
14:67633012 T C 0.123563 -7.6020e-05
14:67640171 T G 0.215817 2.5200e-04
14:67648081 T C 0.040734 9.7952e-05
14:67649003 G A 0.077018 -2.0094e-05
14:67661856 T G 0.027618 -8.1495e-05
14:67667510 C T 0.203684 -6.6472e-05
14:67671701 T C 0.112374 -9.1331e-05
14:67687852 G A 0.093994 7.9255e-06
14:67692810 C T 0.084201 9.5140e-05
14:67700603 T G 0.044590 -1.9670e-05
14:67701168 A C 1.271368 5.4823e-05
14:67728371 C T 0.077846 -6.3455e-05
14:67738075 C T 0.223577 -4.2091e-05
14:67753177 T C 0.211714 7.2401e-06
14:67759282 A C 0.076411 -4.6183e-05
14:67799157 G A 0.022909 1.4121e-05
14:67825097 C T 0.098048 1.2085e-05
14:67829572 G A 0.115860 -9.3894e-05
14:67837048 G A 0.126052 2.3485e-05
14:67855705 G A 0.152583 7.7157e-05
14:67860119 A G 0.044081 -2.1585e-05
14:67862269 A G 0.055353 -2.0713e-05
14:67878717 G A 0.671864 -5.9678e-05
14:67878765 A G 0.064107 1.1605e-05
14:67882096 T C 0.044668 1.5725e-05
14:67886117 A C 0.268235 2.1685e-05
14:67888615 T G 0.038514 1.0310e-05
14:67890322 A G 0.741593 -1.4559e-05
14:67893241 C T 1.943465 -2.9085e-05
14:67894108 T C 0.128905 -4.4081e-05
14:67897628 G A 0.126925 2.8025e-05
14:67898767 G A 0.096146 -1.1455e-04
14:67899267 T C 0.074659 -4.4512e-05
14:67899471 A G 0.038560 -4.0950e-05
14:67908982 G A 0.048901 -2.8581e-05
14:67912792 G A 0.696792 3.5283e-06
14:67921380 G A 0.060270 1.2840e-05
14:67924865 C A 0.406839 3.8483e-05
14:67929357 A G 0.099797 6.5174e-07
14:67930521 C T 0.026411 -6.0227e-05
14:67931241 T C 0.061877 3.0649e-05
14:67934998 T C 0.067541 -1.2128e-05
14:67935051 G T 0.265217 1.4385e-04
14:67938070 A G 0.186144 -2.2455e-04
14:67938818 A G 0.979669 -3.8316e-05
14:67939252 A G 0.129794 -1.0112e-05
14:67940347 A G 0.021769 6.2301e-05
14:67941083 C A 1.187134 -4.1475e-05
14:67942352 C T 0.155562 -2.4041e-04
14:67943909 G T 0.932264 -1.6711e-05
14:67945022 A C 0.052042 -5.0497e-05
14:67946492 A G 0.039069 -1.6378e-04
14:67954371 T C 0.132141 6.1599e-06
14:67957810 G A 0.022500 2.2548e-05
14:67961179 A G 0.054376 -9.3747e-05
14:67962497 G A 1.905941 1.5761e-05
14:67962680 T C 0.045476 2.6284e-05
14:67969108 A G 0.955033 7.4103e-05
14:67969810 T C 0.140041 1.5786e-05
14:67972947 C T 0.051484 4.3905e-05
14:67972972 C T 0.157961 5.2006e-05
14:67974505 T G 1.552343 -1.1083e-06
14:67975036 G A 0.197929 9.6300e-05
14:67978642 C T 1.531154 -2.7809e-06
14:67979845 G A 0.852244 1.6614e-05
14:67985000 T G 0.992931 2.0813e-05
14:67993171 G A 0.545910 2.7677e-05
14:67994383 A G 0.653211 -6.3619e-05
14:67997451 T C 0.205803 1.1170e-05
14:68004885 G T 1.133348 -4.5779e-05
14:68005110 T C 1.923053 -1.1171e-05
14:68005147 C T 0.585453 4.1116e-05
14:68006473 T C 0.100573 4.1430e-05
14:68008867 A G 0.432143 -6.0852e-05
14:68010986 T C 0.062552 -6.6503e-05
14:68012909 T C 0.138947 6.2889e-06
14:68017955 C G 0.205394 -2.1458e-07
14:68019608 G A 0.632639 -3.5882e-07
14:68019811 C T 0.488177 7.5948e-06
14:68020762 A G 0.145812 -2.5186e-05
14:68025058 C A 1.312095 -4.0463e-05
14:68025448 A G 0.145299 -1.9809e-06
14:68027033 T C 0.027709 -5.2423e-05
14:68027809 G A 0.446440 7.5163e-06
14:68029118 A C 0.053136 1.5562e-06
14:68029313 A G 0.443883 1.7422e-05
14:68029386 A G 0.165034 -1.3348e-05
14:68031052 G A 1.897519 -1.3103e-06
14:68032235 T C 0.287398 2.5347e-05
14:68032874 T C 0.880943 -5.6739e-05
14:68034201 C T 0.057508 5.7643e-05
14:68034242 C T 0.646112 -5.8043e-06
14:68035608 A G 0.027982 -8.7432e-06
14:68035879 G A 0.573012 5.9230e-05
14:68035903 G A 0.026021 -8.4943e-05
14:68037895 T G 0.542495 2.8385e-05
14:68040195 T C 0.020260 -2.9586e-05
14:68045935 A G 1.603603 1.1494e-05
14:68051883 T G 0.599117 1.1659e-04
14:68053149 G A 0.807602 -9.7758e-05
14:68053802 C T 1.346773 4.5455e-05
14:68060926 T C 1.136179 5.2371e-05
14:68062643 C T 0.032506 -9.3659e-05
14:68065034 T C 1.615430 7.2535e-06
14:68065844 A G 1.092092 3.6972e-05
14:68066607 A G 0.068200 -1.3211e-05
14:68066906 T C 0.031980 -9.5296e-05
14:68067756 A G 1.811912 1.8012e-04
14:68080560 T C 0.274539 -7.8189e-05
14:68100083 G T 0.175426 -3.3315e-05
14:68101454 C G 0.211458 1.4037e-03
14:68103156 T C 0.134251 7.3092e-05
14:68103780 T C 0.159607 2.2134e-05
14:68115459 C T 0.280443 -7.2913e-05
14:68118364 T G 0.079404 1.8764e-04
14:68135039 G A 0.631980 -1.2965e-05
14:68137054 C A 0.030166 -9.1297e-06
14:68159269 T C 0.040767 2.9259e-05
14:68162955 G A 0.164316 -4.4269e-05
14:68171340 C T 0.223464 3.6069e-05
14:68189609 A G 0.084503 -6.6557e-05
14:68193731 A G 0.267596 -4.8601e-05
14:68200383 A C 0.275019 3.5362e-05
14:68202181 A G 0.063516 -2.2965e-05
14:68204433 C T 1.201960 -5.3890e-05
14:68213413 T G 0.311537 -1.5535e-05
14:68219200 T C 0.088651 3.5875e-06
14:68225153 A G 0.059534 -1.3808e-04
14:68234539 C T 1.973012 4.2574e-07
14:68236320 T C 0.025482 4.3900e-05
14:68241253 A G 0.032701 -2.4428e-05
14:68241320 C T 0.083231 -9.7844e-05
14:68248281 T C 1.251023 -3.8318e-05
14:68249114 A G 0.044395 -5.5890e-05
14:68249499 T C 0.710515 5.3588e-05
14:68251934 A G 0.031464 -2.2053e-05
14:68251991 A G 0.032224 -1.8380e-05
14:68252852 T A 0.097103 -6.8104e-06
14:68256245 T C 0.026810 -2.6249e-05
14:68257352 A T 0.271355 3.1388e-05
14:68265135 A G 0.022474 -1.1658e-05
14:68315877 A G 0.033532 1.2915e-04
14:68322866 T C 0.090060 1.4925e-05
14:68323548 G A 0.067155 -1.6449e-05
14:68343363 A G 0.342381 -7.3216e-06
14:68348297 A G 0.778666 1.4649e-05
14:68352648 G T 0.025194 2.1179e-05
14:68353893 G A 0.025862 2.5170e-05
14:68374965 A C 0.156481 -4.4330e-05
14:68398909 G A 1.298252 -4.1120e-06
14:68406153 G T 0.052825 -7.7894e-06
14:68414810 T C 0.037855 -5.0610e-05
14:68417538 A G 0.045593 6.3900e-06
14:68417698 T C 0.023412 -3.4757e-05
14:68453054 T C 0.371908 -4.1160e-05
14:68464729 C T 0.046645 -1.4292e-04
14:68491653 G A 0.044483 9.5429e-05
14:68498663 C G 0.068112 -1.1610e-05
14:68500461 A G 0.023610 -3.2316e-05
14:68520906 A G 0.344131 -3.2353e-05
14:68529614 C T 0.023016 -2.9826e-05
14:68531458 G A 0.163011 -6.1098e-05
14:68547734 C T 0.024914 1.8494e-05
14:68564476 G A 0.052617 1.2435e-04
14:68591294 C A 0.083153 -1.3419e-05
14:68599492 C A 1.671517 1.7089e-05
14:68621818 G A 1.353112 8.7626e-06
14:68634785 G A 0.033977 2.6355e-05
14:68647138 A G 0.119168 -3.6712e-05
14:68662016 C T 0.070368 -5.1278e-05
14:68674300 G T 0.309103 -3.4466e-04
14:68674793 G A 1.291806 9.6082e-06
14:68682754 A G 0.050390 2.7127e-05
14:68689580 C T 0.081452 2.7764e-04
14:68699594 T C 0.280751 -1.3904e-04
14:68705686 G A 0.075418 -3.9904e-05
14:68710705 T C 0.036950 2.5928e-06
14:68711163 T G 0.049384 -2.2678e-05
14:68720573 G A 0.066415 -1.0904e-04
14:68723484 G C 0.523024 4.3231e-05
14:68726483 G A 0.632247 -2.9088e-05
14:68726790 A G 0.145634 2.4066e-05
14:68732655 A G 0.077570 -3.2758e-05
14:68733632 A G 0.743891 -1.5516e-05
14:68736471 T C 1.855668 -6.8463e-05
14:68753593 T C 1.435444 6.0277e-05
14:68756733 T G 0.135072 8.3996e-05
14:68771803 C T 0.021052 -1.3342e-04
14:68776573 C T 0.082721 3.8361e-05
14:68781069 C A 0.021763 -3.6263e-05
14:68788924 T C 1.295941 1.0337e-05
14:68795209 A G 0.149525 -9.8465e-05
14:68796943 G A 0.074282 -2.2242e-05
14:68813115 C T 1.611578 1.5259e-06
14:68819641 G A 0.072085 -5.2279e-05
14:68828298 G A 1.051900 -5.1984e-06
14:68839917 G A 1.616751 1.3816e-05
14:68844585 A G 0.070884 1.1402e-04
14:68847817 T C 0.064256 2.2627e-05
14:68857042 T C 0.064737 6.7801e-06
14:68863230 T C 0.065181 -4.4176e-05
14:68864686 A G 0.072312 1.0034e-05
14:68871549 A G 0.314880 2.6424e-05
14:68880422 T C 0.674143 2.3002e-05
14:68880637 G T 0.582479 -3.1029e-05
14:68886409 G T 0.044217 -1.2361e-06
14:68904312 T C 0.111712 1.4492e-04
14:68905974 T C 0.270391 -2.8587e-05
14:68906766 T C 1.598666 1.1937e-05
14:68907570 G A 0.021821 -1.9560e-06
14:68910151 A G 0.508450 -2.2690e-05
14:68912098 T C 0.073838 1.2882e-05
14:68921848 A G 0.296149 -3.8178e-05
14:68926351 G A 0.093955 5.4423e-04
14:68933248 A G 0.094653 -6.9051e-06
14:68941046 G A 0.139632 -6.5078e-05
14:68944147 G T 0.806102 -4.3243e-05
14:68944174 T C 0.026813 1.1094e-04
14:68949027 A C 0.117970 -1.6954e-05
14:68950352 G A 0.251676 -3.1735e-05
14:68958992 T C 0.457781 -2.1983e-05
14:68963082 C T 0.337058 -2.7089e-05
14:68963175 T C 0.024755 -1.6711e-05
14:68966189 G A 0.070563 1.8792e-05
14:68973085 T C 0.979305 -5.5811e-05
14:68973190 G A 0.020442 1.7400e-06
14:68979929 G A 0.397978 -6.7961e-06
14:68981209 A G 0.042487 4.5802e-05
14:68984365 T G 0.123228 -1.0240e-05
14:68986326 G C 0.069264 -3.5437e-05
14:69002167 T C 0.099021 3.4841e-05
14:69003317 G A 0.464285 -8.0276e-06
14:69005887 A G 0.579652 -1.8342e-05
14:69007232 G A 0.374141 -1.7460e-05
14:69010925 C A 0.145429 3.7901e-05
14:69015415 T C 0.084179 -8.4639e-05
14:69030890 A G 0.046940 1.1627e-04
14:69034682 T C 0.500232 -1.9267e-06
14:69037937 C T 1.438491 -4.0633e-05
14:69040078 C T 1.466243 -2.6419e-05
14:69042668 G A 0.226966 -1.3260e-05
14:69043970 A G 0.398121 -3.3218e-05
14:69044554 T C 0.580412 2.0853e-05
14:69045382 A G 0.235002 1.5665e-05
14:69046093 T C 0.062322 -6.6121e-05
14:69047702 G A 0.065392 1.9125e-05
14:69052424 C T 0.059861 -1.0526e-05
14:69052687 G T 0.048300 3.2423e-05
14:69052747 T C 1.484571 -1.5381e-05
14:69053197 G A 0.467726 8.7716e-06
14:69053887 T G 0.049761 -6.2130e-05
14:69054681 A G 0.177030 1.0429e-05
14:69057160 T C 0.078135 1.1207e-04
14:69059693 C T 0.471436 -4.4148e-05
14:69063521 T C 0.802298 1.2273e-05
14:69067638 G A 0.775822 -9.7308e-05
14:69067925 G A 0.627404 -1.8152e-05
14:69068875 A C 0.028848 -5.7443e-05
14:69069594 C T 0.286749 -3.8695e-05
14:69071599 A G 0.429445 -1.1092e-05
14:69071936 G A 1.796254 -2.3744e-05
14:69072729 T C 1.901676 -5.2399e-05
14:69072878 C T 0.323660 1.4573e-05
14:69073972 T C 0.935218 8.3514e-05
14:69074506 C T 0.546633 -5.3428e-05
14:69077106 T C 0.033899 -7.0681e-05
14:69077699 A T 0.357695 9.0101e-06
14:69078528 C G 0.024723 9.1229e-05
14:69088284 C T 0.429157 -7.7218e-05
14:69089765 T C 0.491309 1.5647e-06
14:69091689 C A 0.276256 1.9700e-05
14:69097372 T C 0.116146 -7.1579e-05
14:69112372 T C 0.030348 -1.3408e-05
14:69113475 G A 0.510310 3.1652e-04
14:69115670 T C 0.437673 -1.9867e-05
14:69116060 G A 0.077298 5.7946e-06
14:69116860 A G 0.125497 -8.3002e-05
14:69117512 C T 1.218608 3.1286e-05
14:69118747 T C 0.114539 4.9514e-05
14:69118966 T C 1.735948 -9.2354e-06
14:69120802 A C 0.041786 5.2621e-06
14:69125795 C G 0.519213 -4.2957e-05
14:69131300 C G 0.020705 6.7777e-05
14:69132557 A G 0.065512 1.0570e-05
14:69133268 T C 1.095980 2.7256e-05
14:69135753 A G 1.025012 -3.3005e-05
14:69138425 A C 0.075908 1.3689e-05
14:69141488 G A 1.425654 5.8058e-05
14:69142390 G A 0.726299 3.5269e-05
14:69143619 C T 0.398169 -9.4275e-06
14:69149280 C T 0.225207 8.6420e-05
14:69153511 T C 0.211714 -4.1109e-05
14:69155350 C T 0.567938 -5.8922e-05
14:69155407 A G 0.029731 1.3858e-05
14:69159877 T C 0.080816 -1.7059e-05
14:69160487 A G 0.166374 1.5038e-05
14:69162043 T C 0.342190 1.2686e-05
14:69162750 A C 0.378416 -1.6373e-05
14:69170714 C T 0.521028 -2.0968e-05
14:69172166 A G 0.450514 5.5897e-05
14:69178938 T C 0.052747 -1.5950e-04
14:69181138 A G 0.373274 -2.3561e-06
14:69182036 T C 0.971765 -1.9748e-05
14:69183345 G A 0.061630 5.6981e-05
14:69186051 T C 0.392879 -3.4154e-05
14:69189196 C T 0.079037 -7.6988e-06
14:69193461 C T 0.584196 6.8853e-06
14:69201190 T G 0.155975 -1.3266e-05
14:69204360 C A 0.049014 -7.0500e-05
14:69206682 T G 0.106665 -2.9326e-05
14:69210059 A G 0.142427 -1.0796e-04
14:69210199 A G 0.828199 -1.8876e-06
14:69211412 T C 0.159876 -3.0720e-05
14:69216311 A G 0.049193 7.5264e-05
14:69219407 T C 0.048703 4.5200e-05
14:69219580 A G 0.032993 -2.4901e-05
14:69226115 T C 0.055444 3.9059e-05
14:69230122 A G 0.107486 -6.6088e-06
14:69233169 T C 0.245522 -1.2261e-05
14:69233836 A G 0.752742 -7.3171e-05
14:69238754 C T 0.351259 5.5496e-05
14:69247174 C T 0.055165 -1.3054e-04
14:69248973 T C 0.025995 -2.9330e-07
14:69254191 T C 0.924783 -3.9145e-04
14:69259502 C T 0.428527 8.7575e-05
14:69263599 C T 1.425060 -1.8868e-05
14:69278204 T C 0.493796 1.2878e-04
14:69287483 C T 1.668099 -6.0613e-05
14:69292708 T G 0.024950 -4.0209e-05
14:69294573 A G 0.049608 -1.1111e-04
14:69307954 A G 0.050260 2.7711e-05
14:69308642 A G 0.062094 7.2151e-06
14:69311842 A G 0.168743 -3.1031e-05
14:69314059 A G 0.676752 -3.5213e-05
14:69315016 T C 0.218871 3.3652e-05
14:69318251 A G 0.080131 2.2975e-04
14:69318352 T C 0.326305 2.6590e-05
14:69322588 T C 0.060449 -8.8030e-05
14:69324802 C T 1.867515 -8.5091e-05
14:69324972 A G 0.092932 1.4682e-04
14:69328594 A G 1.732865 -1.6411e-04
14:69335564 C T 1.390201 -5.9463e-05
14:69340426 A G 0.301852 -1.3651e-05
14:69340456 T C 0.032779 1.8572e-05
14:69340542 C A 0.793051 -9.2807e-05
14:69341658 A G 0.050468 5.4478e-05
14:69346662 A C 0.054185 3.5075e-05
14:69350058 G C 0.113468 4.7560e-05
14:69350761 T G 0.208075 5.3666e-05
14:69355100 T C 0.034084 5.0608e-05
14:69357265 T C 0.147471 6.0581e-05
14:69358174 T C 0.389383 -3.1911e-05
14:69358301 C T 0.032298 3.5456e-05
14:69361259 C G 0.030017 -1.0098e-04
14:69364468 G A 0.291621 -4.5829e-05
14:69378150 C A 0.220393 1.6817e-04
14:69384839 T C 0.032221 1.5220e-05
14:69392445 A G 0.323494 -5.2100e-05
14:69408697 A G 1.046937 2.7989e-05
14:69416306 A G 0.411899 1.2717e-05
14:69421378 G A 0.606871 -1.7103e-05
14:69432579 A C 0.463078 9.3793e-06
14:69435775 C A 0.049384 5.8739e-05
14:69437516 G A 0.244490 -7.6362e-05
14:69437558 T C 1.371398 5.4637e-05
14:69441360 C T 0.209026 2.2444e-05
14:69442497 A G 0.044483 5.7035e-05
14:69446113 A C 0.453951 -3.0787e-05
14:69452057 T C 0.034106 -1.4936e-05
14:69452088 G A 0.523657 -2.3871e-05
14:69467475 A G 0.710294 6.1969e-05
14:69475527 T C 0.181204 -7.1149e-06
14:69476895 C T 0.630082 3.8362e-05
14:69480564 G A 0.149496 -5.2685e-05
14:69484845 G A 0.204103 6.0109e-05
14:69490054 G A 0.057563 -1.8082e-04
14:69504680 G A 0.065038 -1.9380e-05
14:69506574 C A 0.181068 8.1785e-05
14:69539440 T C 0.215453 -2.5731e-05
14:69540198 G T 0.073007 1.4080e-05
14:69568156 G C 1.606290 -3.2468e-05
14:69568742 G A 0.660624 1.2213e-04
14:69575061 T C 0.164488 -1.3594e-04
14:69576775 G A 0.055201 -1.1898e-04
14:69579619 T C 0.659151 1.1178e-04
14:69588313 G T 0.088392 7.0818e-05
14:69596615 G A 0.170759 1.5618e-06
14:69599483 T G 0.515263 6.5299e-05
14:69601540 G T 0.051919 5.0846e-05
14:69613765 C T 0.073909 3.0477e-08
14:69635686 G A 1.892796 4.2153e-04
14:69643701 A G 0.025047 1.0845e-04
14:69676591 T C 0.045087 5.3788e-05
14:69682787 C T 0.097399 -6.1686e-06
14:69689347 G A 0.065503 -9.4600e-05
14:69697289 A G 0.072377 -2.8188e-05
14:69704434 G A 0.020364 -1.9725e-05
14:69704553 T G 1.229192 2.5320e-04
14:69715870 C G 0.113520 3.5781e-05
14:69716872 T C 0.100375 2.9844e-05
14:69722260 C A 0.197663 -2.4564e-05
14:69724394 G A 0.039303 3.6263e-05
14:69724619 G T 0.285691 1.2130e-04
14:69729432 A C 0.060488 4.3050e-05
14:69734498 G C 0.584615 2.9167e-05
14:69737445 T C 0.276798 -2.7560e-05
14:69738061 C G 0.032824 -2.6661e-05
14:69740192 G A 0.138366 -2.9396e-05
14:69740565 G A 0.049024 3.2433e-05
14:69746615 T C 0.175491 2.3184e-05
14:69748886 T C 1.016995 6.3929e-05
14:69754773 A G 1.218351 6.5375e-05
14:69763713 G A 0.082199 -4.1426e-04
14:69770690 C T 0.291692 8.2678e-05
14:69771213 G T 0.597076 -4.3331e-05
14:69773923 T C 0.038774 5.2503e-05
14:69782371 G A 0.059413 9.0679e-06
14:69784488 C T 0.255911 1.3675e-04
14:69786063 G A 0.068748 7.6141e-05
14:69787589 T C 0.053081 -7.5088e-06
14:69790670 G A 1.144585 -4.6583e-06
14:69792238 T C 0.020458 -1.3318e-06
14:69793475 A G 1.211195 -2.8190e-05
14:69793624 T G 1.438082 -4.6328e-05
14:69795199 A G 0.770457 4.2449e-05
14:69797619 T G 0.052747 3.4182e-05
14:69801864 A C 0.891228 4.7576e-05
14:69801988 G A 0.110057 5.7949e-05
14:69804403 T G 0.057833 -1.3091e-04
14:69806025 T C 1.597767 2.9623e-05
14:69809699 G A 0.210675 -2.2934e-05
14:69816344 A G 0.919921 3.2827e-05
14:69822522 G T 0.304013 -6.9612e-05
14:69825763 A G 0.274581 2.9333e-05
14:69832812 C T 0.078466 -8.0595e-05
14:69841408 C T 0.639468 -5.1781e-05
14:69848927 C G 0.079265 1.1155e-04
14:69862691 T C 0.048686 8.0265e-05
14:69867753 A C 0.022983 7.0914e-06
14:69869446 G A 0.035473 2.0643e-05
14:69872577 T C 0.275805 4.1396e-05
14:69882392 G A 0.917629 -2.0784e-05
14:69933892 T C 0.268070 -2.1995e-05
14:69934857 C G 0.145708 2.2580e-05
14:69938271 G C 0.103728 1.4456e-05
14:69942697 A G 0.169617 -6.0434e-06
14:69943034 T C 0.070173 -2.5584e-05
14:69953961 A G 0.613515 -4.3870e-05
14:69957542 A C 1.410675 1.2177e-05
14:69959449 A C 0.047378 2.7989e-05
14:69961658 C T 0.256661 -1.4562e-05
14:69964626 C T 0.188961 -4.2198e-05
14:69970002 G A 0.035531 5.0884e-05
14:69981608 A C 0.443152 2.2006e-05
14:69983701 C A 0.260631 5.6521e-05
14:69983990 A G 0.866905 -1.5695e-05
14:69988702 G A 0.024720 -3.5042e-05
14:70003265 G T 0.059871 2.0667e-05
14:70004783 T C 0.116961 9.3762e-05
14:70031365 A G 1.504896 -4.0672e-05
14:70034276 A G 0.050676 -6.3316e-05
14:70035152 T C 0.042299 -9.1753e-05
14:70047167 T C 1.637274 -1.0405e-04
14:70076242 C T 1.959688 -9.0243e-06
14:70099597 T C 0.063422 -1.6745e-05
14:70115053 A G 0.067775 2.7428e-05
14:70125947 A G 0.144001 -6.1052e-05
14:70131634 G C 0.210143 3.8488e-05
14:70132906 C T 0.045652 3.4364e-05
14:70154205 T C 0.135263 -2.9550e-05
14:70157262 G A 0.038105 -1.8149e-04
14:70170755 T G 0.415709 -9.7892e-06
14:70180412 G T 0.089589 -1.1070e-05
14:70181549 A G 0.059362 3.9602e-05
14:70189911 C T 0.118415 -3.3078e-05
14:70190620 A G 0.165232 -3.0035e-05
14:70193062 T C 1.736120 -3.3136e-05
14:70194563 A C 1.617092 -7.5872e-06
14:70196859 G A 0.234934 1.4110e-05
14:70221404 T C 0.072387 2.4958e-05
14:70229122 A G 0.045856 1.5924e-05
14:70235741 A G 0.540100 -4.9260e-05
14:70236600 G A 0.350035 -5.9896e-05
14:70260556 T C 0.139827 -4.9540e-05
14:70263648 T C 0.182272 -5.2925e-06
14:70267794 T C 0.862166 2.4113e-05
14:70272651 T C 0.045664 -2.4662e-04
14:70297672 A G 0.219948 -3.3374e-05
14:70308475 T C 0.157202 3.5936e-05
14:70308858 C T 0.069965 6.7760e-05
14:70309038 T C 0.194752 2.3403e-07
14:70309653 A G 0.048891 2.3873e-05
14:70316465 T C 0.556900 -4.8294e-06
14:70321809 A G 0.283387 -7.8467e-07
14:70325536 T C 0.080709 3.3745e-05
14:70326242 C A 0.056408 1.2488e-05
14:70326908 A C 0.110216 -7.7931e-07
14:70330174 C T 0.061143 1.5810e-05
14:70332971 T C 0.480420 2.4419e-06
14:70333355 A G 1.119723 -7.0656e-06
14:70338918 G T 1.800490 -2.7241e-05
14:70339893 A G 0.091738 -3.8571e-06
14:70348639 T C 0.045353 5.3373e-05
14:70348931 T C 0.066077 1.3783e-05
14:70349413 T C 0.057901 3.9494e-06
14:70349682 T C 0.121602 -1.7141e-05
14:70351590 A G 0.473831 -3.3235e-05
14:70353617 G A 0.177338 5.4730e-06
14:70353748 T C 0.060459 7.8431e-07
14:70357182 C T 0.246187 1.1959e-05
14:70366874 G A 0.186800 9.8695e-05
14:70371639 C T 1.845230 3.6395e-05
14:70377419 C G 0.242114 -9.6958e-06
14:70379713 G A 1.652403 -3.8704e-05
14:70380711 G A 0.091384 5.2466e-05
14:70381073 A G 0.258105 2.3860e-05
14:70383891 C T 0.185628 -7.3750e-05
14:70387376 C A 0.689203 -5.6154e-05
14:70389365 C T 0.038680 -1.1204e-04
14:70392564 A G 0.238079 7.3444e-06
14:70393045 C T 0.433256 -1.7428e-04
14:70399017 G A 0.218144 2.3007e-05
14:70399679 T G 0.037998 2.2484e-05
14:70402722 T G 0.528412 6.5281e-05
14:70409922 A G 0.045791 -1.7132e-05
14:70411337 G A 0.034499 -2.6678e-05
14:70421611 C T 0.021714 2.2482e-05
14:70429999 A G 0.603311 2.7357e-04
14:70432220 G A 0.021256 -3.3506e-05
14:70435508 A C 0.125912 -3.9795e-05
14:70439957 T C 0.080414 1.2083e-04
14:70443228 C T 0.121527 4.7506e-05
14:70458771 G A 0.186277 4.2389e-05
14:70458821 T C 0.251104 -9.1264e-05
14:70459712 T C 0.308749 7.9527e-05
14:70463104 G A 0.024677 3.9361e-05
14:70463496 A T 0.132709 3.8374e-05
14:70470003 G A 0.020484 1.1949e-05
14:70486542 C T 0.427673 6.0803e-05
14:70489680 G T 1.319398 1.1202e-04
14:70490264 G A 0.845012 8.5794e-05
14:70490431 G A 0.059822 -2.2991e-04
14:70490799 A G 0.928240 6.7935e-05
14:70501453 T C 0.082552 -2.1797e-05
14:70504087 G A 0.067174 -4.1318e-05
14:70506450 A G 0.202892 1.1412e-05
14:70508841 A G 0.043256 -1.4200e-04
14:70511126 G A 0.251627 4.0086e-04
14:70514672 C A 0.255392 -1.7668e-05
14:70517183 G T 0.746990 -9.3566e-06
14:70527420 A G 0.175004 -3.2923e-05
14:70533940 A G 0.124465 -2.7535e-05
14:70534580 T C 0.038501 -1.1266e-04
14:70534823 T G 0.195089 -1.5672e-05
14:70543612 A G 0.952057 -7.4118e-06
14:70544293 T C 0.066096 3.9722e-05
14:70553891 C T 0.427118 -1.3861e-06
14:70556788 A G 0.243305 9.2069e-06
14:70556931 G T 0.238151 4.5652e-04
14:70560360 T C 0.035836 -1.1086e-04
14:70567880 C T 0.029238 1.8852e-05
14:70575338 A G 0.207089 -3.4203e-05
14:70578237 T C 0.046956 -1.4653e-04
14:70585269 A G 1.083844 2.9185e-05
14:70591617 A G 0.040874 -5.6193e-05
14:70593943 G A 0.115302 3.5627e-05
14:70594732 G A 0.169604 -1.2601e-04
14:70596932 A G 0.029222 -7.1088e-05
14:70615015 T C 0.170360 5.6707e-05
14:70616924 G A 0.109703 -3.4251e-05
14:70618772 G A 0.280349 -4.6904e-05
14:70626548 C T 0.096103 -4.5923e-05
14:70633411 T C 0.045613 -1.1460e-04
14:70634200 C T 0.030013 -2.0261e-05
14:70634546 T C 0.397420 -1.5928e-05
14:70634768 T G 0.050536 -1.0812e-05
14:70634801 C T 0.324205 5.0782e-06
14:70644298 A C 0.557549 -9.0166e-05
14:70645308 G A 0.458320 -2.8003e-05
14:70646344 G T 1.376644 -9.7125e-05
14:70646375 T C 0.061283 4.2279e-05
14:70647108 C T 1.711456 -1.4526e-04
14:70647367 A G 0.160016 3.9726e-05
14:70647969 T C 0.239501 -1.9645e-05
14:70649735 A G 0.343599 7.7307e-05
14:70653317 T C 1.155241 -3.9085e-05
14:70653758 A G 0.082699 2.4103e-05
14:70655751 C A 1.949376 5.4329e-05
14:70658939 T C 1.664587 -5.2484e-06
14:70660473 C T 0.098025 -6.0561e-05
14:70674133 C T 0.074548 -3.0978e-05
14:70674678 T C 0.029371 -2.4424e-05
14:70684745 C T 0.030598 -1.7672e-05
14:70685658 A G 0.162015 3.0219e-05
14:70690877 G A 1.006420 1.4355e-05
14:70692013 T C 0.181178 1.7498e-05
14:70697813 T C 0.069485 1.2454e-04
14:70699352 A G 0.130904 -2.3182e-05
14:70707447 C T 0.036015 1.7644e-06
14:70717725 C T 0.135731 -4.8084e-06
14:70724632 T C 0.635113 -1.7173e-05
14:70732061 T C 0.065006 -2.7826e-05
14:70732443 G A 0.059784 -5.6783e-05
14:70735955 A G 0.080229 -3.9761e-05
14:70738510 T G 0.318347 2.7816e-06
14:70742543 T C 0.149756 1.9301e-05
14:70748038 G A 0.261338 4.3682e-06
14:70749296 G A 0.032406 6.5485e-05
14:70752646 G A 1.431416 3.9814e-05
14:70753475 T C 0.108888 -4.2567e-04
14:70754658 G A 0.032672 7.3364e-05
14:70757172 A C 0.069651 -4.5364e-05
14:70759011 G T 0.704419 6.7496e-05
14:70768231 T C 0.030007 -2.3870e-06
14:70791872 C A 0.071848 -1.5636e-05
14:70803103 G A 0.032941 1.5533e-04
14:70807461 A G 0.025132 -5.4400e-05
14:70811990 C T 0.065194 -4.5104e-05
14:70817914 T C 0.269771 -7.0030e-05
14:70827362 C T 0.183541 -7.9835e-06
14:70832113 T C 0.049962 8.8183e-05
14:70833537 A G 0.137029 1.3918e-05
14:70837256 A C 0.201915 3.8760e-05
14:70842786 T C 1.712517 8.7767e-06
14:70850012 G A 1.722482 1.4326e-05
14:70856753 C T 0.068881 2.1957e-05
14:70858939 T C 0.035395 -4.3536e-05
14:70878482 G A 0.068868 -3.9056e-06
14:70895531 A G 0.094487 -4.7462e-06
14:70924955 C A 0.201003 -1.6562e-05
14:70931473 T C 0.150762 5.0008e-05
14:70932365 A G 0.056927 2.3061e-05
14:70938185 C T 0.197140 -1.4207e-05
14:70940707 A G 0.151457 -1.1259e-04
14:70953105 A G 0.022860 -1.2032e-08
14:70954062 A G 0.026898 3.0162e-05
14:70954167 C T 0.026813 -1.0616e-05
14:70954221 C T 0.655807 -1.4276e-04
14:70963729 A G 0.139996 1.6272e-05
14:70980150 A C 0.214538 -8.8210e-05
14:71007922 T C 0.076622 -1.2280e-05
14:71035307 G T 0.091254 -1.1548e-04
14:71040885 C T 0.076671 5.8673e-06
14:71047754 G A 0.020753 -8.8976e-05
14:71053306 G A 0.149542 6.0122e-05
14:71073749 C A 0.025904 4.7481e-05
14:71074873 G A 0.316610 -1.4961e-05
14:71076645 A G 0.062114 1.0134e-05
14:71083610 C A 0.036138 -5.2849e-05
14:71097008 G A 0.061780 -2.9444e-05
14:71101941 C T 0.306233 -3.1689e-05
14:71104786 T C 0.660825 3.8059e-05
14:71105128 G T 0.194768 2.9744e-05
14:71107441 A C 1.627216 5.5915e-05
14:71107942 T C 0.538402 1.1702e-04
14:71108448 T C 0.450212 5.8874e-05
14:71109712 T C 0.025654 -2.6739e-06
14:71117483 T G 1.821967 3.2254e-05
14:71117555 G A 0.608072 2.0823e-04
14:71119162 A G 0.263354 -6.4848e-05
14:71120875 T C 0.027407 -6.0485e-05
14:71123522 G A 0.355192 -4.1799e-05
14:71126041 A G 0.460056 9.6913e-05
14:71127341 A G 0.080472 -5.7630e-05
14:71129209 G C 0.676363 -2.6249e-05
14:71129793 G A 0.372161 -1.8160e-04
14:71130306 A G 0.579847 4.6760e-05
14:71131092 T C 0.190675 -1.5124e-05
14:71136946 C T 0.359253 1.4820e-04
14:71137071 C T 0.164972 -6.0643e-06
14:71137844 T G 0.041159 -1.0308e-04
14:71138231 A C 0.024093 -9.0904e-06
14:71138741 C G 0.360759 1.3907e-04
14:71139279 T G 0.901478 3.5967e-06
14:71149049 A G 0.170048 -1.0759e-05
14:71150421 A G 0.514517 7.1674e-05
14:71151044 T C 1.032987 7.9443e-05
14:71151168 G A 0.062653 5.3121e-05
14:71153475 A C 0.106857 -7.3742e-06
14:71154627 C T 0.225414 -3.2727e-05
14:71159023 A G 0.223178 -2.8654e-05
14:71161240 A G 0.050692 -2.1602e-05
14:71161560 T C 0.090008 -6.6984e-06
14:71162467 A C 0.369879 -2.1390e-05
14:71162674 A G 0.048660 3.3870e-05
14:71165007 G A 0.052500 -5.1824e-06
14:71168728 A G 0.906113 -2.2714e-06
14:71171996 C T 0.047758 -1.7772e-05
14:71172013 A G 1.500161 3.8131e-04
14:71176122 A G 0.179555 4.7433e-05
14:71176523 A G 0.039381 8.2626e-05
14:71178861 C T 1.751132 -2.6674e-05
14:71180255 T C 0.029374 2.5418e-05
14:71186597 T C 0.047563 5.4705e-05
14:71188597 C T 1.187510 -1.6079e-05
14:71190274 T C 0.065558 2.2756e-05
14:71190487 A G 0.042562 6.3968e-05
14:71191370 G A 0.023340 -4.1203e-05
14:71194153 T C 0.712748 6.9436e-06
14:71196343 G A 0.057521 -3.4475e-05
14:71201192 C T 0.034041 2.0032e-05
14:71202326 T C 0.026317 -1.9296e-04
14:71204973 T C 0.315412 -1.1364e-04
14:71205136 G A 0.082208 1.7786e-05
14:71213214 G A 0.065418 8.9726e-05
14:71219577 T C 0.025794 -5.5898e-05
14:71237367 T G 0.083731 -1.8442e-05
14:71242458 T G 0.385141 1.9142e-05
14:71249802 T C 0.160960 1.1098e-04
14:71258193 C T 0.096814 1.4833e-07
14:71259672 T C 1.842263 -1.6753e-06
14:71270503 A C 0.081692 3.5822e-05
14:71272801 G A 0.042526 5.4722e-05
14:71278703 A C 0.656661 7.8374e-06
14:71290478 A C 0.463724 -3.6198e-05
14:71298216 G A 0.026583 -1.4932e-06
14:71298397 A G 0.059719 -3.4685e-06
14:71299741 T C 0.127483 -2.1849e-05
14:71299911 T C 0.102770 -9.7401e-05
14:71302023 T C 0.183398 1.6443e-04
14:71302709 T C 0.313734 -1.4510e-04
14:71303101 C T 0.025547 -6.8797e-05
14:71304479 A G 1.229949 3.7209e-06
14:71305485 A G 0.486804 -4.4097e-05
14:71309483 G A 1.737630 -3.0096e-05
14:71317409 T C 0.098366 -1.1787e-04
14:71319070 C T 0.042760 1.5037e-05
14:71331933 C T 0.476967 -1.2667e-06
14:71336140 C T 1.733998 -8.0093e-05
14:71339052 G A 0.202785 4.4724e-06
14:71341777 G A 0.105984 3.3557e-06
14:71342414 T C 0.080673 -2.1066e-05
14:71343785 A G 0.434239 1.2668e-05
14:71348436 G A 0.157640 -7.6404e-05
14:71348604 C G 1.325945 -2.4937e-05
14:71349884 G T 0.160055 -2.8198e-05
14:71352648 G T 1.705107 6.2651e-05
14:71354580 T G 0.139739 -1.0119e-04
14:71355742 A G 0.050569 1.0557e-05
14:71359585 C T 1.201834 8.4701e-05
14:71361631 T C 0.164255 6.1551e-05
14:71367861 C T 0.116026 3.3525e-05
14:71370334 C T 0.200422 2.2262e-05
14:71370689 A G 0.024398 -5.4385e-06
14:71372021 G A 0.138461 7.4694e-05
14:71381671 T C 1.122355 9.3082e-05
14:71393788 T C 0.190967 8.2019e-06
14:71395770 T C 1.161635 6.5322e-05
14:71425668 T C 0.021058 -1.2207e-04
14:71432058 G A 0.027397 -3.3512e-05
14:71432795 C T 0.046116 -1.2577e-05
14:71434114 T C 1.453857 4.7793e-05
14:71444338 A G 0.043665 5.9171e-05
14:71445392 C T 0.023905 -5.4356e-05
14:71446043 G C 0.121021 1.7922e-05
14:71456903 T C 0.035122 -4.6424e-05
14:71458391 A G 0.045512 -2.1825e-04
14:71459523 G A 0.662179 -1.7091e-04
14:71464369 T C 0.029858 -2.7542e-04
14:71469485 C G 0.117217 -1.7394e-04
14:71473079 C A 0.043130 6.0037e-05
14:71478953 G A 0.264490 -8.9799e-05
14:71488989 G A 0.138448 8.6149e-05
14:71491488 G A 0.099411 2.9485e-05
14:71507601 A G 1.473620 -9.7865e-05
14:71521501 G A 0.087772 -2.6202e-05
14:71552352 T G 0.172927 3.9822e-05
14:71580778 A G 1.122384 9.1564e-05
14:71582764 T C 0.080939 1.4290e-04
14:71589209 G A 0.357614 -3.0873e-05
14:71602338 T C 0.039134 3.5384e-05
14:71612874 T C 1.133456 4.7118e-05
14:71613451 A G 0.531930 -1.4104e-05
14:71613789 C T 0.042156 -5.7543e-05
14:71615357 C T 0.089261 -5.1898e-06
14:71619939 A G 0.190302 -6.3786e-06
14:71623487 T C 1.163239 -1.5516e-04
14:71636920 T C 0.395021 -1.7287e-04
14:71639316 A G 0.101751 1.0796e-04
14:71644351 C T 0.021000 5.5103e-06
14:71646648 T G 0.049086 4.9486e-05
14:71647737 C T 0.700865 -1.4878e-05
14:71648072 C T 0.372135 -1.1044e-04
14:71649140 C T 0.043662 -3.8911e-05
14:71649582 G A 0.047703 1.5565e-04
14:71650081 C T 0.044317 -5.5588e-07
14:71654400 A G 0.403905 -1.5905e-05
14:71659609 A G 0.881442 -1.3713e-04
14:71660026 C A 0.022831 -2.9295e-06
14:71662048 T C 0.237092 -3.7578e-07
14:71673066 T C 0.764005 2.8038e-04
14:71681661 C T 0.072848 2.7077e-05
14:71683656 A G 0.214797 -5.5979e-04
14:71700422 A G 0.353738 1.6500e-05
14:71703318 A G 0.047054 4.7528e-05
14:71710896 T C 0.063256 -1.0501e-04
14:71711625 G A 0.264198 -5.7386e-05
14:71717394 A C 0.139042 -2.2864e-05
14:71726351 C T 0.492462 -6.5291e-05
14:71731284 G A 0.022013 -1.0546e-04
14:71734574 G A 1.637839 -2.4537e-05
14:71737314 G A 0.455210 -3.4350e-05
14:71744629 T C 0.070926 -2.5056e-05
14:71746770 C T 0.029728 2.1389e-05
14:71748014 G A 0.036943 1.2478e-05
14:71769989 C T 0.483925 -7.6664e-06
14:71782713 A G 1.099288 -2.0522e-04
14:71789808 G A 0.291667 -1.4433e-04
14:71801049 T G 0.026021 2.9412e-05
14:71817297 G A 0.142923 -1.0666e-04
14:71831303 T C 0.361593 1.1840e-05
14:71875909 G A 0.269589 2.1090e-05
14:71887599 T C 0.926555 1.4643e-04
14:71888630 A G 0.616346 1.6955e-05
14:71900401 A C 0.040647 1.0264e-04
14:71911727 G A 0.037949 1.4326e-05
14:71923528 C T 0.066272 -1.0283e-05
14:71923639 T C 0.023743 7.8462e-05
14:71937087 C T 0.021516 1.3332e-05
14:71956007 C T 0.040835 6.0320e-05
14:71970067 C A 0.039945 8.3764e-05
14:71972346 C A 0.110972 -4.5570e-05
14:71987065 G A 0.251581 -8.5066e-05
14:71988257 G A 0.096980 1.1665e-04
14:71988621 G T 0.023908 2.4204e-05
14:72000528 C T 0.087226 9.2782e-05
14:72006959 C T 0.089469 7.3716e-06
14:72039689 A G 1.522160 -4.0003e-06
14:72046727 G A 0.026086 -2.3672e-05
14:72051312 A G 0.023911 -1.5606e-04
14:72054708 A G 0.021912 5.0907e-05
14:72054755 A C 0.029234 8.1241e-06
14:72055468 C A 1.515653 1.7551e-07
14:72057355 A G 1.493838 -3.1539e-06
14:72058354 T C 0.031296 -4.1260e-05
14:72060781 C T 0.037647 8.0722e-05
14:72083440 G A 0.287058 -1.7922e-04
14:72100575 G A 0.056301 -2.4400e-05
14:72113846 T C 0.053409 -2.0179e-06
14:72114383 T C 0.035096 2.2978e-05
14:72123008 T C 0.215249 -2.3609e-04
14:72135010 G A 0.026258 2.7888e-05
14:72138484 G A 0.109976 -1.7932e-04
14:72140969 T C 0.038641 6.0576e-07
14:72151881 G A 0.021247 -8.3704e-05
14:72158974 G A 1.032230 3.0616e-04
14:72166584 G A 0.045677 2.2793e-05
14:72169130 C T 0.079631 2.4030e-06
14:72169601 C G 0.039339 1.5531e-05
14:72172365 G A 0.031042 -6.9132e-06
14:72177053 G T 0.167877 5.7954e-05
14:72187850 C T 1.106691 -5.8501e-05
14:72192380 T C 0.163641 -7.8110e-05
14:72202671 C G 0.035590 2.5974e-05
14:72203201 G A 0.038852 1.8801e-05
14:72213258 T G 0.700923 2.3090e-05
14:72219146 A C 1.450030 -5.4101e-06
14:72220169 T C 1.148522 -2.0363e-05
14:72222178 T G 0.044012 1.9460e-06
14:72223684 G A 1.233275 -3.6454e-05
14:72225138 T C 1.335176 2.9841e-06
14:72226859 T C 0.035937 -7.2051e-05
14:72229419 T C 0.370324 -1.2781e-04
14:72237496 A G 0.234012 5.6909e-06
14:72239765 G A 0.087139 1.7046e-05
14:72256583 T C 0.066476 3.4157e-04
14:72267018 C T 0.371876 -1.4621e-04
14:72280257 T C 0.947373 1.6042e-04
14:72280908 G A 0.831370 3.0510e-05
14:72296472 G A 0.786816 2.7757e-04
14:72316402 T G 0.875435 -4.6482e-05
14:72318206 T C 1.134303 2.9171e-05
14:72335218 A G 0.033626 8.6712e-05
14:72336269 T C 0.705140 -2.5041e-05
14:72346116 A G 1.048417 -1.0528e-04
14:72349536 A C 0.342141 -8.9055e-05
14:72352001 A G 1.743469 -1.5714e-05
14:72352335 A G 0.048602 -4.4540e-06
14:72355591 C T 1.373502 1.4396e-05
14:72355675 G A 1.710722 9.3151e-05
14:72356995 G C 0.172246 3.0279e-05
14:72359312 A G 0.161191 -1.7474e-05
14:72371701 T C 0.063351 5.1712e-06
14:72383470 G C 0.075662 1.5024e-04
14:72387501 A C 0.060524 -1.7379e-06
14:72389021 C T 1.086642 -1.5034e-04
14:72393640 C T 0.136617 2.8039e-05
14:72408638 A G 0.322982 -5.4568e-05
14:72409791 A G 0.029384 2.2640e-05
14:72412804 A G 0.314377 -1.0879e-04
14:72415017 A G 0.266200 1.8394e-05
14:72426756 C T 0.137039 -4.7014e-06
14:72433144 A G 0.042743 4.9957e-05
14:72435431 C T 0.096808 -5.8758e-05
14:72437492 G A 1.823048 -2.4526e-05
14:72450698 T C 0.411649 -5.2798e-05
14:72460574 G A 0.087606 -2.6481e-05
14:72461281 T C 0.981301 8.5759e-05
14:72462557 G A 0.322368 -1.6265e-04
14:72464259 G A 0.109268 -2.6826e-05
14:72464391 A G 0.187533 6.8628e-05
14:72478026 G A 0.044957 4.9645e-05
14:72478868 A G 1.663101 -2.9847e-04
14:72483001 G A 0.038160 -1.5511e-05
14:72484156 G A 0.073208 -5.8991e-06
14:72486993 A G 0.040445 7.9271e-05
14:72487950 A G 0.022931 -2.5165e-05
14:72491701 T C 1.631127 -2.1381e-05
14:72493616 A G 0.162934 -1.0971e-05
14:72494808 T G 0.187822 -1.0902e-05
14:72499325 A C 0.346153 5.3470e-05
14:72501559 T C 0.253133 -2.1549e-05
14:72512758 G C 1.331060 -2.2921e-05
14:72514165 T C 0.614324 -2.3621e-05
14:72514952 A G 0.071147 -1.1984e-05
14:72518748 T C 0.338798 1.4910e-04
14:72537428 T G 0.050030 5.4793e-05
14:72541385 G A 1.419251 2.3512e-05
14:72548704 G T 0.132920 -2.5975e-05
14:72550268 G T 0.118220 2.1183e-05
14:72552752 T G 0.146740 4.3362e-05
14:72553710 A G 0.372194 -7.2687e-05
14:72555409 T C 0.028796 -1.2056e-04
14:72556063 G A 0.159574 5.4747e-05
14:72557566 T C 1.807556 -9.1202e-05
14:72558029 A G 0.267431 -1.1723e-05
14:72562574 G A 0.134861 2.6628e-05
14:72563615 T C 0.051072 7.0249e-05
14:72571813 T C 0.066350 2.5438e-05
14:72581575 G A 1.099314 -2.7004e-05
14:72609558 G A 0.137344 3.7896e-05
14:72610919 C T 0.478966 2.9457e-05
14:72614116 G C 0.110933 1.7570e-06
14:72619040 A G 1.002074 8.4206e-05
14:72619311 T C 0.050919 -6.6212e-05
14:72629045 G A 0.028517 5.4529e-05
14:72630012 G A 0.129528 1.9689e-05
14:72634998 A G 0.029170 2.1189e-04
14:72635027 G A 0.070608 1.4864e-05
14:72635313 C T 0.061942 2.0273e-04
14:72637066 A G 0.064866 -9.5276e-05
14:72639496 T C 0.371837 4.9607e-05
14:72641469 G A 0.058667 -3.2954e-05
14:72652247 G A 0.045924 -4.6672e-05
14:72652925 A C 0.142472 3.5000e-05
14:72653499 T C 0.095487 1.9350e-04
14:72654211 C T 0.137279 1.5486e-05
14:72654479 G A 0.337915 -5.2119e-05
14:72655675 A G 1.654064 1.5283e-05
14:72657348 T C 0.545144 9.6088e-06
14:72658688 T G 0.031312 -3.8313e-05
14:72660640 G C 0.042714 -1.1556e-04
14:72662313 T C 1.762671 6.6616e-05
14:72663062 C T 0.035544 6.2976e-05
14:72665228 A C 0.041520 -2.9538e-05
14:72665647 G T 1.167250 5.2058e-06
14:72676654 A G 0.036794 -1.5550e-05
14:72676757 A G 0.049491 1.9064e-05
14:72689015 A C 0.176131 2.0216e-05
14:72689936 G A 0.103384 1.0746e-05
14:72690236 T C 0.119333 1.0381e-04
14:72691427 G A 0.978270 -2.9926e-05
14:72691769 C A 0.050598 -8.6109e-05
14:72698398 T G 0.155631 1.7093e-04
14:72702425 C T 0.799591 -2.0030e-05
14:72707030 T C 0.131031 -4.1181e-05
14:72710653 T C 0.021289 -1.0174e-04
14:72714281 T C 0.025956 -3.9346e-05
14:72714318 T C 0.031458 -2.3750e-05
14:72722178 T C 0.072283 -2.2971e-05
14:72732394 A G 1.072254 -1.3234e-05
14:72736038 A G 1.748987 3.9505e-05
14:72741686 G A 1.254327 -9.2396e-07
14:72746459 A G 0.051533 5.6279e-06
14:72768088 T C 0.326627 -1.9372e-05
14:72769920 G A 0.033720 -3.8238e-05
14:72780521 A G 0.919372 -2.3203e-05
14:72797255 C G 0.046035 -3.2422e-05
14:72802542 T C 0.026872 -1.3623e-05
14:72802666 A G 0.926192 5.0338e-06
14:72811484 C A 0.830828 -2.8054e-06
14:72825925 A C 0.578708 -1.5879e-06
14:72827427 G A 0.038358 1.0667e-05
14:72828528 T C 0.055652 5.2175e-06
14:72830093 T C 0.020763 -1.1494e-05
14:72830803 G A 0.105458 2.3332e-05
14:72834181 A G 0.165838 -4.9283e-05
14:72839163 T C 0.130070 -2.3906e-05
14:72849696 A G 0.186569 4.6284e-05
14:72851352 C T 0.820679 1.4642e-05
14:72855162 A G 0.166802 -3.5647e-05
14:72855939 T C 0.821610 -2.8130e-05
14:72870844 T C 0.151470 -3.0277e-05
14:72874858 C T 0.086934 5.7052e-05
14:72875361 G T 0.821990 -1.0108e-04
14:72875447 G A 0.071877 3.2904e-05
14:72883361 T C 0.023593 1.0891e-04
14:72883874 A G 0.474152 -6.3210e-05
14:72884569 A G 0.117217 -6.2727e-06
14:72885471 C G 0.291988 -9.1577e-06
14:72886267 G A 0.032110 3.8402e-05
14:72887527 A T 0.502598 6.1799e-05
14:72888427 G A 0.213123 -8.9236e-06
14:72892861 C G 0.176780 -8.0142e-06
14:72895442 A G 1.335257 4.1869e-05
14:72896343 T C 0.050757 3.7401e-05
14:72900604 C T 0.033581 2.9850e-05
14:72902533 G C 0.040306 2.3289e-04
14:72904324 G A 0.766880 4.6903e-05
14:72907076 C T 1.408364 7.6521e-05
14:72912920 A G 0.034061 1.3250e-05
14:72916133 G A 0.108843 4.5409e-05
14:72926874 C G 0.092822 7.3086e-05
14:72927483 A G 0.042419 -5.2797e-06
14:72931923 C T 1.340145 1.6105e-06
14:72932563 A G 0.205320 -1.6757e-05
14:72934433 A G 0.031873 -3.7976e-05
14:72942613 T C 0.378383 1.4088e-05
14:72945012 C T 0.216148 -5.0328e-06
14:72945734 T C 0.104088 5.7567e-05
14:72949912 A G 0.111751 3.7657e-05
14:72954671 T G 0.264782 -2.5314e-05
14:72955384 C T 1.149814 -9.9095e-06
14:72958469 A G 0.466574 -9.5945e-06
14:72960083 G A 0.102825 -2.6200e-05
14:72972819 C T 1.309239 -2.3056e-04
14:72974839 G A 0.890440 -4.3918e-06
14:72976615 C T 0.238712 -1.1196e-04
14:72988567 T C 0.312939 -6.6604e-06
14:72992687 T C 0.024174 -3.0800e-05
14:72995814 C A 1.369805 -8.1282e-05
14:72998387 G A 0.042007 8.9572e-06
14:73005547 G A 0.126854 3.0972e-05
14:73006579 G A 1.758208 -3.3809e-05
14:73007547 T G 0.239572 -4.4336e-05
14:73010430 A G 0.048251 2.9663e-04
14:73015668 G A 0.664532 -1.5998e-04
14:73015938 G T 0.069397 7.4575e-05
14:73019236 G A 0.397494 -2.6946e-05
14:73024299 A G 0.228624 -8.5202e-04
14:73026532 T C 0.056184 -1.1063e-04
14:73028045 G A 0.029254 1.4471e-05
14:73029178 A G 0.164219 -2.0607e-05
14:73033653 G A 0.586981 -6.7103e-05
14:73033751 C T 1.957049 3.1267e-05
14:73035313 C T 0.068359 8.1426e-05
14:73035343 A G 0.073487 -2.6264e-05
14:73037338 C T 0.090037 -4.7789e-05
14:73037480 A G 0.041429 6.8377e-05
14:73037708 G A 0.395608 6.0174e-05
14:73042679 T C 0.236414 -2.0288e-05
14:73047484 T C 0.891134 -1.3889e-06
14:73049405 A G 1.678103 -1.6347e-04
14:73052121 G C 1.959629 1.0521e-04
14:73053418 A G 0.066931 -3.3453e-05
14:73055532 G T 0.025288 -3.0918e-05
14:73061726 G C 0.073461 1.4981e-04
14:73062780 T C 0.065733 -3.9167e-06
14:73064266 G T 0.943242 -2.3282e-05
14:73065478 A G 0.118528 -3.8264e-05
14:73073474 C T 0.026781 -1.0439e-04
14:73080832 G T 0.636297 -9.4941e-06
14:73081068 G A 1.112952 5.8526e-06
14:73087497 T C 0.025041 -2.4179e-06
14:73093750 C T 0.225184 -1.6056e-05
14:73100786 T C 1.052795 9.3784e-06
14:73103325 T C 0.135244 1.9076e-05
14:73108202 A G 0.050179 5.4052e-05
14:73110358 T C 0.063935 -2.3006e-05
14:73112474 G A 0.447803 4.1663e-05
14:73112513 A C 0.388549 3.5358e-05
14:73118714 C T 0.049845 -4.9233e-05
14:73122379 G A 0.060355 -2.6471e-05
14:73127037 C T 0.031383 -4.4758e-05
14:73137294 A G 0.077096 6.6892e-05
14:73138189 A C 0.821964 3.7864e-05
14:73138918 C T 1.951765 5.6050e-06
14:73146292 A G 0.091550 2.2919e-05
14:73147388 T C 0.067963 1.8865e-05
14:73151170 G A 0.039533 6.0184e-05
14:73156213 T C 0.028881 8.4417e-05
14:73164422 G A 1.180947 -6.9486e-05
14:73171694 C T 0.059624 1.7528e-05
14:73174344 T G 1.021026 -2.3351e-04
14:73174727 C T 0.090245 -7.8206e-06
14:73176105 C T 0.756598 2.7705e-04
14:73180300 T C 0.032532 2.1911e-07
14:73181605 C T 0.125302 1.0008e-06
14:73182312 T G 0.504568 8.4355e-06
14:73183097 T C 1.694546 2.6169e-05
14:73183790 T C 0.168175 -2.2508e-05
14:73184339 T C 0.075383 3.4444e-04
14:73184880 T C 0.715533 -4.4710e-05
14:73189153 C T 1.466486 -1.5816e-05
14:73189372 C T 1.967374 2.1637e-05
14:73196011 T G 0.088531 5.1518e-05
14:73199325 T C 0.469521 -4.2870e-05
14:73203653 G A 0.078628 8.6000e-05
14:73203803 C A 0.046142 -1.0585e-04
14:73206034 C T 0.033009 1.0359e-04
14:73206117 A G 0.044480 7.0194e-05
14:73206329 A G 0.075574 6.0189e-05
14:73206979 T C 0.031029 1.1902e-04
14:73209388 T C 0.560080 -2.1129e-05
14:73211499 C T 0.030517 9.1991e-06
14:73212317 A G 1.443289 4.9320e-05
14:73220020 G A 0.573151 -1.5495e-05
14:73221353 A G 0.064253 5.6494e-05
14:73223110 C T 0.080488 9.9466e-05
14:73233865 A G 0.741927 5.9684e-05
14:73237219 T G 1.903348 4.5916e-05
14:73241476 A G 0.468992 -2.9333e-05
14:73246778 A G 0.572242 3.9400e-05
14:73248444 A G 0.043509 6.7686e-05
14:73263634 A G 0.315422 -6.4004e-05
14:73265874 G A 0.032539 -2.2446e-04
14:73268718 A G 0.034041 -4.0397e-05
14:73269910 C T 0.044249 -8.1231e-05
14:73272647 C T 1.921034 -1.8440e-05
14:73274745 A C 0.583908 -7.0309e-05
14:73274944 T G 1.893108 1.6127e-05
14:73275115 C G 0.090427 -1.8330e-05
14:73276844 G T 0.198150 1.1533e-04
14:73279420 C T 0.466476 -2.3148e-05
14:73285851 C T 0.190065 4.0397e-05
14:73288252 C T 0.044012 2.2628e-05
14:73290356 A C 0.117821 1.9498e-05
14:73304565 T C 1.038696 -2.0392e-05
14:73310905 C T 1.227923 1.0986e-06
14:73313472 A G 0.442227 2.2962e-05
14:73315354 A G 0.032474 -3.0180e-05
14:73318469 T C 1.938759 -3.2141e-05
14:73326538 A G 0.658641 -3.2651e-04
14:73328996 T C 0.049985 1.5168e-05
14:73330603 A G 0.070501 -5.1505e-05
14:73331827 A G 0.053081 5.7920e-06
14:73332894 T C 0.209971 2.9031e-05
14:73334122 A G 0.162791 1.2487e-04
14:73334989 T G 0.343641 3.6705e-06
14:73337489 C A 0.087350 3.2363e-05
14:73352550 C T 0.226015 -1.1110e-05
14:73355182 G A 0.995735 -6.9593e-05
14:73358490 C T 0.089203 2.2335e-05
14:73360071 T G 0.085399 -1.6024e-05
14:73363461 C T 1.948672 4.3303e-05
14:73367101 T C 0.043672 2.6647e-06
14:73368093 T C 0.070134 2.6831e-05
14:73369898 A G 0.042941 -2.2584e-05
14:73372021 T C 0.362583 1.6475e-05
14:73372969 G T 0.338626 -9.0540e-05
14:73384181 T C 0.056077 8.4324e-06
14:73391593 T C 0.125211 1.1159e-04
14:73403587 C T 1.950298 3.0260e-05
14:73404680 C A 0.384222 1.3507e-04
14:73405077 A G 0.024327 2.1835e-05
14:73412635 C A 0.158815 3.1541e-05
14:73415853 T C 0.096081 3.6390e-05
14:73421159 G A 0.023895 -8.9605e-06
14:73421186 T C 0.060952 -1.2935e-05
14:73422259 G C 0.203872 5.3223e-04
14:73423593 A G 0.090586 4.0879e-05
14:73424409 A G 0.213418 -5.6248e-05
14:73425315 T C 0.382067 1.1487e-04
14:73439258 C T 0.173761 3.6908e-05
14:73439289 T C 0.038426 -4.1744e-06
14:73440864 T C 0.965309 -1.9067e-05
14:73462221 T G 1.601155 -2.0464e-04
14:73463479 A G 0.837268 -2.4932e-05
14:73465003 G A 0.718811 2.9725e-05
14:73474773 A G 0.057680 7.3203e-05
14:73475161 C T 0.191022 -1.3751e-04
14:73475476 T C 0.106464 5.9585e-06
14:73490859 T C 0.060877 -9.9301e-06
14:73521432 C T 0.032318 -1.3640e-04
14:73524541 A C 0.239449 1.9999e-04
14:73525121 G C 0.133001 1.1881e-04
14:73525676 T C 0.070985 1.2391e-04
14:73553945 C A 0.056005 1.8250e-05
14:73572825 A G 0.357562 -9.9084e-05
14:73582301 T C 0.178507 1.6288e-04
14:73595908 C G 0.369117 3.4938e-04
14:73600257 T G 0.183148 6.2421e-06
14:73610264 C G 0.061283 -3.3579e-05
14:73631092 G A 0.190143 -1.1692e-04
14:73632891 A G 0.095441 2.7936e-05
14:73639138 G A 0.183304 1.5125e-04
14:73648201 C A 0.026956 1.8036e-05
14:73654477 T C 0.036700 -2.4352e-05
14:73657180 A C 0.104406 2.9062e-05
14:73673178 G A 0.038777 1.5860e-07
14:73686361 C T 0.110852 -6.2223e-05
14:73693550 C T 0.024788 -6.4697e-05
14:73695930 T C 0.087963 7.9307e-05
14:73698283 A G 0.073545 7.0397e-05
14:73711394 G A 0.221600 6.0126e-05
14:73711513 A G 0.221575 5.5038e-05
14:73717720 A G 0.277784 9.7914e-05
14:73719323 A G 0.173515 -6.4632e-05
14:73726385 C T 0.336896 -1.8498e-05
14:73729498 A G 0.045178 -8.8936e-05
14:73733188 G C 0.142206 -1.2252e-04
14:73735366 T C 0.359168 1.0425e-06
14:73737581 A G 0.030955 -1.3823e-04
14:73738042 A G 0.242974 9.2734e-05
14:73743458 T C 0.083413 5.0227e-05
14:73756299 G A 0.309969 7.6869e-05
14:73767214 A G 0.854908 2.8608e-05
14:73785421 C A 0.041883 -3.1399e-06
14:73791275 A G 0.020348 -2.0018e-05
14:73798723 T C 1.435171 -3.1924e-05
14:73798856 A T 0.080579 5.2012e-06
14:73811549 C A 0.486171 5.5730e-06
14:73834561 A G 0.045859 -1.3164e-04
14:73835358 C T 0.039884 7.2321e-05
14:73848386 T C 0.072033 1.0302e-04
14:73864826 A C 0.099482 -1.8255e-05
14:73869393 G A 0.361612 2.0357e-04
14:73876926 C G 0.302530 1.3179e-04
14:73899307 T C 0.169084 -7.2341e-07
14:73904268 C T 0.528593 -2.0703e-04
14:73931306 A G 0.053584 3.2781e-05
14:73931608 A G 0.072403 1.2650e-05
14:73933399 C T 0.048680 -7.4751e-06
14:73934880 A C 1.409309 -8.3669e-05
14:73943477 T G 0.111651 -2.7304e-05
14:73958375 C T 1.398121 -4.7346e-05
14:73958812 C T 0.845966 -3.3080e-05
14:73961982 T C 0.075908 -1.2671e-04
14:73963383 C T 1.378958 -3.0338e-05
14:73969119 G A 0.225307 -2.4208e-05
14:73969610 A G 0.239199 1.8180e-04
14:73972535 C T 0.925013 2.6471e-05
14:73981293 A G 0.301141 -6.3613e-06
14:73981942 G A 0.029760 -3.3531e-06
14:73986914 C T 1.498612 -1.1557e-04
14:73989389 A G 0.163138 4.6784e-05
14:73989816 T C 0.097772 7.4783e-06
14:73990117 C T 1.383021 -1.3962e-04
14:73993146 A G 0.099674 1.2019e-07
14:73995279 G C 0.126169 2.3481e-05
14:73995376 C T 0.101378 3.0997e-06
14:73997881 A C 0.026252 1.3395e-05
14:74025389 C T 0.026498 -5.7418e-05
14:74026825 G T 0.056164 -2.3932e-04
14:74035671 G A 0.475483 -5.4521e-05
14:74036500 T C 0.038598 -2.8444e-06
14:74038214 A G 1.464714 -9.3254e-05
14:74039085 T A 0.432042 9.8481e-06
14:74039147 G A 0.311790 -1.7499e-05
14:74040136 A G 0.064610 -6.9673e-05
14:74043168 A G 0.150853 8.0341e-05
14:74043940 A G 0.093549 -2.1211e-05
14:74044127 T C 0.093176 1.1399e-06
14:74044251 C T 0.096636 -8.1056e-06
14:74055115 A G 1.463230 -1.5751e-04
14:74060487 C G 0.046359 -6.3603e-05
14:74062370 A G 0.108609 4.4430e-05
14:74062815 C T 0.063967 3.2351e-05
14:74066689 C G 0.280589 -7.2047e-05
14:74076116 C T 0.152917 1.3803e-04
14:74083901 A G 0.105467 6.5738e-05
14:74084043 A G 0.042198 -9.4409e-05
14:74086415 A G 0.178451 2.8678e-05
14:74087235 C A 0.941800 -4.1678e-05
14:74089928 T C 0.288177 -6.1513e-05
14:74093880 C T 0.024022 -2.5376e-05
14:74097390 C A 0.110037 9.0272e-05
14:74097488 C G 0.106801 -2.2273e-05
14:74098682 A G 0.058128 3.4004e-05
14:74102424 T C 0.024340 -2.8394e-05
14:74111663 T C 0.074753 -7.7956e-04
14:74112104 T C 0.115335 -2.7990e-06
14:74143018 C T 0.074519 -4.7466e-05
14:74143464 G A 0.073140 -4.8337e-05
14:74151962 T C 0.032438 5.2761e-05
14:74156316 T C 0.686386 1.8533e-05
14:74162850 C T 0.687694 1.7306e-05
14:74166590 C A 0.177572 6.2346e-05
14:74178729 T G 0.250387 -5.4608e-05
14:74184192 G A 1.537208 -5.4100e-06
14:74187423 G A 0.616933 -2.0145e-05
14:74196981 C T 1.531914 -7.1865e-06
14:74206658 A G 0.392376 2.4974e-05
14:74213956 A G 0.063406 -4.9346e-05
14:74215729 G A 0.075720 -2.7615e-04
14:74218332 T C 0.135909 -1.1933e-04
14:74219087 A G 0.135754 -1.9442e-05
14:74219367 G A 0.783843 1.7640e-05
14:74231727 A T 0.603626 -2.8732e-05
14:74234555 G A 0.559071 -2.3450e-05
14:74237247 A G 0.047735 -3.1651e-05
14:74249810 C T 0.306097 2.2657e-05
14:74258299 A G 0.164313 -6.1953e-05
14:74269158 A C 0.313007 -3.2911e-05
14:74269555 A C 0.023778 1.2246e-04
14:74273505 T C 0.759133 6.8881e-06
14:74277307 C T 0.511096 4.6048e-05
14:74279318 A G 0.077771 -5.5138e-05
14:74283202 C T 0.534361 2.9038e-05
14:74285535 T C 0.088950 -1.5768e-05
14:74292029 A G 1.607884 2.4223e-05
14:74297983 A G 1.163323 1.3523e-04
14:74299832 G A 0.301147 -6.8262e-05
14:74304323 A G 0.023499 5.0396e-06
14:74310714 T C 0.398945 1.4377e-05
14:74318547 G C 0.089028 -1.7319e-05
14:74318714 G A 1.823048 8.2064e-05
14:74318857 A G 0.055769 -2.8414e-05
14:74338884 A G 1.050173 4.2442e-05
14:74346295 G A 0.103053 4.0136e-05
14:74388908 C T 0.858774 3.5138e-05
14:74400492 G A 0.192126 1.1393e-05
14:74401030 A G 0.075684 -5.0895e-05
14:74404756 C T 0.961337 6.0150e-05
14:74410422 A G 0.058553 1.0460e-05
14:74410640 T C 0.031854 -2.1457e-05
14:74420030 C T 0.104335 6.9879e-05
14:74428000 T A 0.089459 -2.4370e-05
14:74428445 A G 0.962044 4.7990e-05
14:74431000 G T 0.127717 1.5844e-05
14:74433129 A C 0.399438 3.4410e-05
14:74440441 C T 0.076775 -4.7057e-05
14:74444729 G A 0.138272 2.7123e-05
14:74452429 A G 0.097885 -1.2931e-04
14:74462454 C A 0.056609 3.5584e-05
14:74477336 G A 0.691657 2.2388e-05
14:74485364 A G 0.023574 5.4774e-05
14:74489735 A G 0.274032 1.5576e-04
14:74501034 C A 0.367367 5.1595e-08
14:74518766 G A 0.023081 -7.9855e-05
14:74523869 G A 0.363537 8.2858e-07
14:74537885 G T 0.643347 6.6105e-05
14:74541318 C T 0.276944 1.2903e-04
14:74541484 C A 0.297136 -9.7174e-05
14:74541898 G A 0.096000 1.6446e-04
14:74561761 T C 0.072358 -4.7486e-05
14:74573970 G A 0.046291 9.7120e-05
14:74574765 A C 0.085162 -1.2966e-04
14:74588233 A G 0.041601 -1.8828e-06
14:74594243 G A 0.035979 -1.0260e-05
14:74595745 T G 0.046025 -1.7414e-05
14:74596115 A G 0.236937 -1.6940e-05
14:74617507 T G 0.047748 1.1493e-05
14:74619867 T G 0.057226 -7.9801e-06
14:74628533 T C 0.042458 3.4190e-04
14:74629483 T C 1.638868 6.3668e-07
14:74632147 T G 0.291673 -1.2708e-04
14:74639318 C T 0.061118 2.8578e-05
14:74646599 C T 1.633227 -3.4685e-06
14:74658029 T C 0.297132 -8.6601e-05
14:74659790 C A 0.866415 3.5878e-06
14:74669893 A G 1.377987 -7.1662e-05
14:74670757 T G 0.124699 1.0110e-05
14:74673763 G A 0.399013 -2.0859e-05
14:74674896 G A 0.645759 2.6477e-05
14:74684776 C T 0.253490 -7.5959e-06
14:74687417 T C 0.700657 4.1149e-05
14:74689644 C T 1.368260 -1.0088e-04
14:74694849 T C 0.882978 -3.1387e-05
14:74701607 G T 1.645992 3.1997e-05
14:74707097 A C 0.733511 7.6835e-05
14:74710730 T C 1.693685 9.8789e-05
14:74713534 A G 0.600811 7.9190e-05
14:74717257 C T 0.045320 2.1208e-05
14:74726981 T C 0.969896 -6.7199e-06
14:74728696 T C 0.185579 -7.4935e-05
14:74728924 A G 0.037953 1.0125e-04
14:74732209 T C 0.181538 -2.1200e-05
14:74732757 A G 0.095503 1.3143e-05
14:74741939 T C 0.036151 2.0149e-05
14:74752030 A G 0.042974 -2.5571e-05
14:74759059 C G 0.060309 1.4151e-05
14:74763371 C T 1.947786 4.2819e-05
14:74766352 G A 0.715159 3.4653e-05
14:74777841 G A 0.077135 -1.3376e-05
14:74780039 C T 0.941245 3.5970e-05
14:74791916 A G 0.040543 5.9377e-06
14:74801578 C A 0.083078 4.4092e-05
14:74802350 C T 0.037099 -3.2389e-06
14:74803346 A G 0.241413 -8.6784e-06
14:74803622 T C 0.041568 1.4759e-05
14:74805171 T C 0.653646 1.6520e-05
14:74809096 C T 0.080956 -1.8237e-04
14:74810242 A G 0.525062 9.7892e-05
14:74813069 G A 1.528152 -6.4496e-05
14:74815239 T C 1.051335 7.9603e-06
14:74815670 T C 0.365056 -8.2879e-05
14:74817019 T C 0.090712 -1.6416e-04
14:74817491 A G 0.021315 -4.6213e-05
14:74824365 G A 0.090657 -1.6918e-04
14:74827305 A G 0.037537 -7.7373e-06
14:74835298 C T 0.111531 -4.4163e-05
14:74841468 G A 0.171846 -6.1076e-05
14:74847969 C T 0.085587 -3.9338e-05
14:74864230 A G 0.623262 -1.0151e-04
14:74866975 G C 0.534186 -4.7284e-05
14:74868828 C T 0.490453 -2.3621e-05
14:74869017 G A 1.753930 1.4716e-05
14:74872599 G A 0.031925 -1.3309e-05
14:74873182 C T 1.285305 -5.2374e-05
14:74874540 G A 0.958792 -1.1219e-05
14:74881537 T C 0.073928 2.0754e-05
14:74881833 A G 0.032844 -3.1862e-05
14:74894931 C A 0.048186 1.6712e-05
14:74895354 T G 0.887122 -7.4963e-06
14:74910257 T G 0.944316 -2.6315e-05
14:74935590 T C 0.300803 3.6313e-07
14:74940673 T G 0.039881 5.3936e-05
14:74943426 A C 0.330343 -1.3719e-05
14:74956919 A G 0.156289 -5.7063e-06
14:74965714 C G 0.101534 1.1739e-05
14:74969167 T C 0.856457 -2.6175e-06
14:74973740 G A 0.599302 4.0577e-05
14:74976082 A G 0.036174 -8.4015e-06
14:74976852 A G 0.029283 1.1348e-04
14:74977382 T C 1.202386 -3.1762e-06
14:74981882 T C 1.311761 -1.8856e-05
14:74988687 A G 0.078109 1.5732e-05
14:74990746 G A 1.288693 -2.4337e-05
14:74993063 G A 1.917529 -3.5928e-05
14:74996003 T C 0.105305 1.4129e-04
14:74998393 A G 0.039897 -1.0126e-05
14:75004136 A C 1.548279 6.3745e-05
14:75008888 A G 1.260575 8.5380e-05
14:75012880 T C 0.080631 1.2626e-05
14:75017379 C T 1.955605 -4.5161e-05
14:75018431 G A 1.189419 -1.6748e-04
14:75022271 T G 0.098538 6.0544e-05
14:75036798 C T 0.078966 9.5302e-05
14:75039169 C T 0.999669 -1.1304e-04
14:75041449 A G 0.097360 6.5073e-05
14:75057014 G A 0.057541 8.5121e-05
14:75061328 G A 0.141155 1.1540e-04
14:75068921 A C 0.075584 -6.1423e-05
14:75073048 T C 0.154644 7.0687e-05
14:75083881 T C 0.975040 -2.6292e-05
14:75086532 T G 0.081365 3.9276e-05
14:75087109 T C 0.046953 9.5896e-05
14:75087594 T C 0.103640 -1.4026e-05
14:75092779 A G 0.025638 -3.7729e-05
14:75104905 A G 0.763738 6.8381e-06
14:75108422 T G 1.123994 3.8603e-06
14:75114321 C G 0.450062 5.8074e-06
14:75116034 T C 0.025083 -2.1426e-05
14:75119758 G A 0.038852 5.5995e-05
14:75123374 A C 1.038972 -1.2248e-05
14:75130944 T C 0.997634 -2.4271e-05
14:75149186 T C 0.073143 1.6307e-05
14:75151047 A G 1.489528 -8.8660e-06
14:75159007 A G 0.439864 1.6998e-05
14:75176025 T C 0.050429 -7.0248e-05
14:75182335 T C 0.022487 -3.6200e-05
14:75192853 A G 0.030004 7.1877e-06
14:75204167 C G 0.088359 -6.5298e-07
14:75206231 A G 0.036576 -9.2976e-05
14:75227098 C T 1.337841 2.1331e-05
14:75230837 G A 0.176968 -4.2656e-05
14:75230953 T C 0.146877 6.3449e-05
14:75232306 A G 0.886983 2.1068e-05
14:75237484 A C 0.286470 -3.7489e-05
14:75253847 G A 1.378695 5.4404e-05
14:75273415 A G 0.055012 2.0386e-05
14:75273952 T C 0.142677 6.7259e-05
14:75278302 A G 1.378494 3.7814e-05
14:75287262 G C 0.151044 7.5583e-05
14:75299883 A G 0.182635 -1.1832e-04
14:75310316 T C 0.203798 -5.2297e-05
14:75322794 A G 1.070579 -9.2890e-05
14:75332229 T C 0.056745 2.7615e-05
14:75333689 A G 0.023145 -9.5793e-06
14:75339149 C T 0.058037 7.4963e-05
14:75350366 G T 0.074363 -2.7011e-05
14:75350981 C T 0.191259 -2.4350e-05
14:75360066 T C 0.041081 -9.0262e-06
14:75363369 A G 0.628556 -5.4248e-05
14:75367740 A G 1.074591 -1.0270e-04
14:75371911 A G 0.051984 -1.0626e-05
14:75376013 C A 0.184213 1.7171e-05
14:75379884 C G 0.042578 -4.1423e-05
14:75382333 T C 0.040848 -3.7040e-05
14:75386576 A G 0.730223 4.9524e-05
14:75388183 T C 0.744819 2.8408e-05
14:75401874 T C 0.067719 -6.0962e-05
14:75402378 A G 0.823236 -4.8771e-05
14:75405756 T C 0.077541 -1.2744e-05
14:75409682 C T 1.614304 1.7577e-05
14:75414825 A C 0.045541 7.6127e-06
14:75418149 A G 0.022503 -2.5283e-05
14:75419444 G A 0.035742 -4.1748e-05
14:75426250 A G 0.850173 -4.2192e-05
14:75443207 A G 0.058219 -3.7901e-05
14:75455810 C A 0.931654 -1.1817e-05
14:75459633 T C 0.952466 -1.8903e-05
14:75476753 G A 0.058355 6.3600e-05
14:75490702 G A 0.044152 -1.3176e-05
14:75495059 G A 0.177130 8.6144e-06
14:75513463 G A 0.033022 -9.5025e-05
14:75513828 A G 0.937730 -1.5786e-05
14:75514489 G C 0.023389 -1.2288e-05
14:75515101 T C 0.032302 -3.7325e-05
14:75535146 G A 0.046291 -1.1244e-05
14:75537381 T C 0.831429 3.8688e-05
14:75539677 T C 0.031461 -2.0362e-05
14:75545075 C T 0.050874 -1.1357e-04
14:75558152 T C 0.030049 4.7904e-05
14:75558163 A G 0.031941 -3.2972e-05
14:75560656 C T 0.040991 2.0995e-05
14:75572265 A G 0.768445 -1.1985e-05
14:75611320 A G 0.117438 -1.0193e-05
14:75611455 T C 0.068946 -3.4560e-07
14:75613091 G C 0.225333 -1.4752e-06
14:75622414 C T 0.255713 -4.2182e-05
14:75626042 C A 0.950898 2.8985e-05
14:75635711 T C 0.196079 5.0954e-05
14:75643460 G C 0.082303 -1.4603e-05
14:75650314 A C 0.033639 -9.7149e-05
14:75652513 T G 0.062026 -2.8837e-05
14:75653334 A G 0.053941 2.0371e-04
14:75662480 G A 0.020688 -5.8070e-05
14:75671451 A G 0.100281 -7.5345e-05
14:75671659 A G 1.048810 -2.8476e-06
14:75677699 G T 0.392755 -3.3363e-05
14:75683411 G A 0.220812 -1.6064e-06
14:75686924 A G 0.043808 5.0204e-05
14:75687356 C T 0.127373 -4.2401e-05
14:75690868 C T 0.408036 -1.9514e-05
14:75694241 C T 0.068729 2.7669e-05
14:75695622 T C 0.036356 -8.7350e-05
14:75697062 G A 0.544180 1.4012e-06
14:75697380 C T 0.068683 7.5697e-05
14:75699566 G C 0.408468 -1.0823e-05
14:75700513 T C 0.048031 -3.9309e-05
14:75701221 T C 0.397549 9.1429e-06
14:75701390 T C 0.818971 -7.5383e-05
14:75707185 T G 0.062091 -6.4990e-05
14:75711030 T C 0.099534 1.0688e-05
14:75712785 C G 0.918820 -2.5642e-05
14:75712820 C A 0.025950 -1.2717e-05
14:75722361 A G 0.066538 3.6914e-05
14:75724345 T C 0.345546 -1.5357e-06
14:75725418 C T 0.740947 -1.0255e-04
14:75735859 A G 1.424739 -6.3411e-05
14:75737534 A G 1.053354 -6.0329e-05
14:75741017 A G 0.038498 -5.6747e-06
14:75749875 A G 0.030893 -1.5195e-04
14:75750069 C A 0.057255 -9.9674e-05
14:75750319 T C 1.912099 4.1868e-05
14:75750466 T C 0.067917 2.5754e-05
14:75753133 T C 0.129541 4.1764e-05
14:75754010 T C 0.218981 1.9748e-05
14:75756803 T C 0.070754 4.4472e-05
14:75759060 T C 1.086915 1.1416e-05
14:75762198 T C 1.208923 -4.0828e-06
14:75774972 C T 0.567224 -3.3094e-05
14:75776033 A C 0.887330 -3.8903e-05
14:75783258 C T 0.194872 5.4012e-05
14:75784268 T G 1.300054 -1.4420e-05
14:75784428 C A 0.724841 -6.7512e-07
14:75784492 G A 1.970840 2.8540e-06
14:75784722 G A 0.590477 4.1670e-06
14:75785174 C T 0.078998 -1.4119e-04
14:75785551 A T 0.081913 -5.8153e-05
14:75786982 A C 1.923280 -2.8693e-05
14:75790221 A G 1.712277 1.1604e-04
14:75795093 G A 0.542998 6.8764e-05
14:75795775 A C 0.152242 3.2202e-05
14:75795831 C T 0.090722 1.4553e-05
14:75795977 T C 0.074247 1.9553e-04
14:75805098 A G 0.901199 1.4805e-04
14:75809504 T C 0.023726 5.7805e-05
14:75809813 G A 0.025564 -3.7758e-05
14:75810616 A G 0.484815 -2.8541e-04
14:75812206 A G 0.021474 8.0450e-05
14:75815549 A G 0.214385 8.7518e-04
14:75819227 T C 0.320972 2.8391e-05
14:75823184 C T 0.029043 -3.7554e-05
14:75830184 C T 0.332959 4.2433e-05
14:75830638 T C 0.109229 -9.4464e-06
14:75832872 C T 0.617712 2.7194e-05
14:75837103 A C 0.280300 -9.3602e-06
14:75843906 A G 0.436145 -7.9563e-06
14:75846077 T C 0.246869 -8.4186e-06
14:75846884 C T 0.731044 3.1280e-05
14:75852771 C T 0.027728 8.7658e-05
14:75859513 T C 0.154284 -2.1314e-05
14:75864873 G A 0.307866 -1.5255e-05
14:75865683 T C 0.814307 3.8675e-05
14:75867541 C G 0.244636 -2.0562e-04
14:75868181 A C 0.096009 -1.0047e-05
14:75871697 A G 1.020646 6.3325e-05
14:75871945 T G 0.039783 -5.9249e-05
14:75872528 T C 0.155553 -4.3384e-05
14:75879718 T G 1.380691 -1.2074e-05
14:75880110 T A 0.233409 3.3391e-05
14:75881081 T C 0.025577 -8.9552e-06
14:75881170 A G 0.075350 4.8223e-05
14:75881211 C T 0.744241 -1.1500e-04
14:75883005 C A 0.061319 -1.4389e-05
14:75884983 T C 1.099933 -1.0912e-04
14:75886970 C A 0.228666 -1.7686e-04
14:75889528 T C 0.036544 7.0287e-07
14:75889674 T C 0.023107 2.2514e-06
14:75896986 C A 0.031789 -3.7346e-05
14:75903053 T C 0.039949 6.1914e-05
14:75904660 G A 1.063338 -1.3531e-05
14:75905030 T C 0.023012 1.7768e-05
14:75906382 C T 0.020322 5.0715e-05
14:75907885 A G 1.056005 -1.2202e-05
14:75908480 T C 0.064620 -3.4240e-05
14:75909419 T C 0.055587 -2.4591e-05
14:75909614 T C 0.909577 -1.2428e-05
14:75910014 G A 0.353206 3.2393e-05
14:75914096 G C 0.558493 2.8615e-05
14:75915794 T C 1.340694 -8.0263e-06
14:75918215 A G 0.671527 -7.3792e-05
14:75920709 T C 0.055064 -8.0010e-06
14:75921088 A G 0.122826 4.9307e-05
14:75921168 A G 0.027832 1.0736e-05
14:75923157 T C 0.025155 -6.3005e-05
14:75928328 G A 0.113637 -4.4102e-05
14:75928973 C G 0.881770 -4.4883e-05
14:75935176 G A 0.143105 7.2005e-06
14:75937022 A G 0.707817 -9.6534e-05
14:75940647 G C 0.298515 7.2600e-06
14:75941078 A G 0.032818 -7.2593e-06
14:75942923 A G 0.299755 1.6677e-05
14:75948335 A G 0.128558 -1.3328e-05
14:75948416 G A 0.302238 8.9111e-05
14:75949628 A G 0.478648 1.0029e-05
14:75950191 G A 0.034963 -5.0707e-05
14:75953985 G A 0.090579 5.2860e-05
14:75954031 C T 0.172794 1.7231e-05
14:75956424 A T 0.042951 6.7751e-05
14:75958563 G A 0.086571 -1.2869e-04
14:75960449 G A 0.419595 -5.9700e-06
14:75960724 A G 0.258398 6.9938e-06
14:75963403 A C 0.022402 6.1653e-05
14:75966294 A C 0.045161 -9.5199e-06
14:75968357 A G 0.099210 2.5268e-05
14:75973404 G C 1.458316 5.3609e-05
14:75976200 A G 1.066006 -2.1168e-05
14:75978690 A G 0.407550 -5.5197e-05
14:75998281 G A 0.082514 -7.4782e-07
14:75998984 C T 1.512121 -6.5450e-06
14:76000191 G A 0.027053 -1.8316e-04
14:76005557 C T 0.526432 2.3607e-05
14:76006377 G A 0.264698 6.5471e-07
14:76016189 T C 0.042909 1.9533e-05
14:76016998 T G 0.050368 7.5804e-05
14:76023346 A G 0.532894 -8.1441e-07
14:76027855 A G 0.227180 2.8627e-05
14:76028519 T C 0.298758 -5.4038e-05
14:76028940 T C 0.848414 1.5339e-05
14:76029852 T C 0.021850 5.6453e-05
14:76029880 G A 0.049952 2.2787e-06
14:76030347 G A 0.074234 4.8762e-05
14:76030642 C T 0.342083 -1.8044e-05
14:76031623 A G 0.283299 1.3368e-06
14:76033131 C G 0.405164 2.4182e-05
14:76033569 T G 0.356163 -3.4119e-06
14:76036754 A G 0.033977 2.0198e-05
14:76042700 C T 0.326850 -4.9820e-06
14:76045691 T C 0.322670 6.9230e-06
14:76046104 G A 0.429764 3.2242e-05
14:76054114 G A 0.500836 6.5124e-06
14:76054420 C T 0.078661 -1.0938e-04
14:76065836 A G 0.035298 7.7023e-05
14:76073938 C T 0.055882 1.0475e-05
14:76074655 T C 0.358561 -1.1593e-05
14:76076753 A G 0.043480 -1.3295e-04
14:76081860 A G 0.228365 -4.2985e-05
14:76083582 C A 1.456158 4.8051e-07
14:76090978 T C 0.033363 -4.2232e-05
14:76091197 G T 0.144569 1.8878e-05
14:76091898 T C 0.110570 2.1542e-05
14:76093462 A G 0.136214 9.5136e-05
14:76097999 C T 0.051052 9.0694e-05
14:76098653 T C 0.279041 4.2894e-05
14:76105947 A G 0.038164 5.1588e-05
14:76108713 A G 0.227651 8.8219e-05
14:76111369 T C 0.115620 -6.2739e-05
14:76120388 C A 0.096798 -4.8654e-05
14:76120495 T C 0.186011 1.4190e-04
14:76124177 C T 0.074630 3.5757e-05
14:76136329 C T 1.323053 -8.9556e-05
14:76150965 G A 0.044386 1.0564e-05
14:76156609 T C 1.309129 -6.8134e-05
14:76160071 G A 0.047446 6.1711e-05
14:76169229 A G 0.036395 2.5005e-05
14:76175547 G A 0.117334 -8.9210e-05
14:76175817 C T 0.031756 9.8135e-05
14:76179889 G A 0.047839 -4.0370e-05
14:76186692 C A 0.045629 4.0495e-05
14:76189269 G T 1.537016 -2.8349e-06
14:76196399 T G 0.021042 -3.3621e-05
14:76225615 G A 0.610659 -1.4211e-04
14:76227652 G A 0.064071 -2.0808e-05
14:76244271 A G 0.403872 1.9025e-05
14:76245906 C T 0.087687 -9.3923e-05
14:76247799 T C 0.078813 -4.7280e-06
14:76248769 G A 0.041958 -5.6861e-06
14:76276664 C T 0.142054 2.7432e-05
14:76287861 C A 0.049433 -2.2412e-05
14:76297628 G C 0.077590 -6.5971e-05
14:76317081 A G 0.069229 1.2208e-04
14:76328367 G A 0.135689 -6.7993e-05
14:76344571 G A 1.702582 -3.1632e-05
14:76346178 G A 0.045817 6.8787e-05
14:76357542 C T 0.106973 1.2642e-04
14:76358286 A G 0.058910 5.8606e-05
14:76358293 A G 0.037550 -4.1078e-05
14:76359691 A G 0.061909 -2.0585e-05
14:76366683 A G 0.036804 -5.3239e-06
14:76368544 C T 0.346481 5.4280e-05
14:76369242 A C 0.185709 1.5565e-04
14:76373861 G A 1.655668 -1.4783e-05
14:76381561 A G 0.042175 -1.6051e-05
14:76383219 G A 1.517412 -1.3854e-04
14:76399890 T C 0.046924 -1.0966e-04
14:76409334 T C 0.049670 -9.4304e-05
14:76413214 A G 0.170639 -1.1648e-05
14:76428791 G A 0.020627 8.8150e-05
14:76431233 C T 0.029131 -1.0650e-05
14:76431638 T A 0.060228 -2.3774e-05
14:76437128 C T 1.539022 -1.1615e-04
14:76447850 A G 0.140252 -5.9143e-05
14:76448442 A G 0.052247 9.8474e-06
14:76448921 A G 0.076892 2.6292e-04
14:76458226 T C 0.049180 6.5550e-05
14:76462485 T C 0.058407 -7.3121e-05
14:76462489 A G 0.068950 4.7342e-05
14:76473682 A G 0.026833 4.0691e-05
14:76475512 T C 0.027959 4.0986e-05
14:76476683 G A 0.040166 1.4749e-05
14:76482168 T C 0.186605 2.6631e-05
14:76496720 G A 0.037002 7.9266e-05
14:76497461 T C 0.023532 4.6625e-06
14:76498898 G C 0.072400 -2.9261e-05
14:76508177 A G 0.026258 -6.7756e-08
14:76508770 A G 0.714786 5.8043e-05
14:76511706 A G 0.303088 -1.5503e-06
14:76511798 G A 0.148827 5.6249e-04
14:76516421 A G 1.735721 -2.1616e-05
14:76516542 T C 0.044094 5.8532e-05
14:76518287 A C 0.692867 6.6489e-05
14:76519915 A G 0.177724 1.6681e-05
14:76531911 T C 0.039368 -6.6040e-06
14:76543004 A G 0.667641 4.8741e-05
14:76548739 A G 0.036693 -4.5121e-06
14:76549091 T C 0.030578 -1.2332e-05
14:76550346 T C 0.774631 -1.1610e-03
14:76556214 A C 0.024119 1.9907e-05
14:76557120 A G 0.021828 -2.5713e-05
14:76567122 A G 1.048819 -6.1507e-05
14:76570221 C G 0.058544 -6.3194e-05
14:76576444 T C 0.051990 -4.9344e-05
14:76576494 G A 1.613041 -3.3869e-06
14:76580317 A G 0.029462 2.9246e-05
14:76580841 A G 0.024359 -8.0941e-05
14:76580964 G T 0.283069 1.0579e-04
14:76581892 G A 0.208043 1.3861e-04
14:76583775 C T 0.942093 -1.6839e-05
14:76584459 G C 0.892098 4.0724e-05
14:76586421 T C 0.273873 -1.1882e-05
14:76589590 T C 0.124695 -4.3508e-05
14:76590373 T C 0.273146 3.5903e-06
14:76593511 T G 0.130086 4.8239e-05
14:76595261 T C 0.051961 1.6950e-05
14:76596944 T C 0.078232 2.1933e-04
14:76599958 T G 0.889927 1.0552e-05
14:76613378 G A 0.052623 3.0981e-05
14:76613678 C T 1.683523 -5.4087e-05
14:76616297 T C 0.030958 -3.2987e-05
14:76619746 C T 1.437047 -8.1822e-05
14:76629922 A G 0.325568 -6.1946e-05
14:76650101 T C 0.332540 -7.5706e-05
14:76650764 C T 1.682423 -5.3513e-05
14:76656503 G T 0.245762 3.4775e-05
14:76669309 A C 1.315205 1.3769e-05
14:76669489 G A 0.043188 9.3989e-05
14:76675315 T G 0.093001 1.7254e-05
14:76675452 G A 1.018605 -1.3643e-05
14:76697113 T A 0.221636 -2.6263e-05
14:76697490 A G 0.180110 1.1715e-05
14:76697527 C T 1.278330 -8.6122e-06
14:76697635 C T 0.803710 -6.5568e-05
14:76697679 C T 1.073860 4.8883e-05
14:76697900 G A 0.479320 -3.4968e-06
14:76698606 T C 0.169337 -7.6855e-05
14:76699880 A G 1.665042 -2.0994e-05
14:76702332 T C 0.153336 1.6093e-05
14:76703351 G C 0.908694 -7.3967e-06
14:76705850 G A 0.295097 -8.4792e-06
14:76711185 G T 0.907879 -6.6030e-06
14:76715065 A G 0.122842 -1.5044e-05
14:76719166 T C 0.047550 3.9495e-05
14:76724961 G T 0.591103 8.6240e-06
14:76729155 C G 0.212762 3.3100e-05
14:76729755 C T 0.140197 -1.1717e-05
14:76731118 A G 0.028264 5.1429e-06
14:76732425 A G 0.059368 1.2395e-06
14:76736660 A G 0.032772 2.3566e-05
14:76737304 T G 0.129434 1.8087e-05
14:76739615 A G 0.051072 -2.5226e-04
14:76739624 T G 0.746964 -9.7747e-07
14:76740756 T C 0.052172 3.3120e-05
14:76744253 T C 0.756893 -2.0071e-05
14:76745579 G A 0.038465 6.2341e-05
14:76745731 T C 0.027735 -5.4952e-05
14:76760644 T G 0.336555 2.3243e-05
14:76762188 C T 0.959305 -5.1788e-05
14:76762189 A G 0.134293 3.7710e-06
14:76764715 A G 0.173057 -2.0680e-05
14:76770006 T C 0.043500 2.5164e-05
14:76770166 A C 0.038017 -9.2645e-05
14:76771811 A G 0.442935 -7.8781e-05
14:76771929 C A 0.094539 2.1422e-05
14:76773054 T C 0.045220 -3.1910e-05
14:76774125 A G 0.856658 1.4653e-05
14:76774300 C T 0.105747 8.5068e-05
14:76774912 C T 0.289696 2.3262e-05
14:76778106 A G 0.090764 7.1543e-05
14:76779796 A G 0.026310 -2.0171e-05
14:76780771 C T 1.531180 3.1527e-05
14:76784388 T C 0.140044 -4.4493e-05
14:76786433 G T 0.988143 -1.2562e-05
14:76788408 T A 0.080287 -9.4900e-05
14:76791123 A G 0.157383 1.4707e-05
14:76794630 C T 0.167718 1.3494e-05
14:76801477 G T 0.066979 -1.4831e-05
14:76801920 G A 1.384943 1.1905e-05
14:76802024 T C 0.801990 -6.5464e-06
14:76806538 T C 0.490823 -3.0508e-05
14:76807319 T C 0.567403 6.4748e-05
14:76812491 C G 1.666901 1.4217e-04
14:76813677 C T 1.084876 -1.0014e-07
14:76814313 G A 0.331248 3.1695e-05
14:76814714 G A 0.248819 7.2585e-05
14:76826053 C A 0.023538 -7.3368e-05
14:76826256 A G 0.346844 6.8502e-06
14:76843957 G A 0.211324 -1.8395e-05
14:76843973 T G 0.048673 5.3471e-05
14:76844774 A G 0.084951 -1.5882e-05
14:76846023 A G 0.022860 -2.9643e-05
14:76846138 A C 0.489846 1.4346e-05
14:76846837 G T 0.021503 9.3333e-06
14:76848899 T C 0.056158 4.0864e-05
14:76851865 A G 0.077298 1.5975e-04
14:76854190 A G 0.022431 2.6611e-05
14:76857247 A G 0.046551 -2.1917e-05
14:76858354 C T 0.186728 2.9113e-05
14:76865797 C A 0.387981 -5.2204e-05
14:76866052 G C 0.561268 7.1595e-05
14:76870818 C T 0.884652 1.1151e-05
14:76871125 G A 0.337016 -4.7136e-04
14:76871143 A G 0.125049 -1.6007e-04
14:76871369 C T 0.533017 -3.4196e-05
14:76871420 G C 0.024798 1.1390e-04
14:76873325 T C 0.029708 7.4132e-06
14:76873677 T C 0.200389 -5.2976e-06
14:76875446 G A 0.384209 -3.0852e-05
14:76883847 A G 0.048602 -6.5323e-05
14:76891889 G A 0.256018 1.2812e-04
14:76898543 A G 0.053243 3.0336e-05
14:76899980 T C 0.031961 -2.7241e-04
14:76901485 A G 0.297097 -1.2137e-05
14:76902674 G A 0.097366 1.2209e-06
14:76903733 C A 0.709375 1.2510e-05
14:76925649 A G 0.167851 4.2777e-05
14:76927689 A G 0.040455 1.4654e-04
14:76928225 G A 0.524393 -3.5433e-05
14:76929740 T G 0.183752 -8.1125e-05
14:76931796 A G 0.030049 1.1746e-05
14:76938089 G T 0.631250 -1.5161e-05
14:76939920 A G 0.767903 1.1837e-04
14:76944103 C T 0.219796 4.4817e-05
14:76944200 A G 0.028968 2.4707e-05
14:76948251 T C 0.025583 -9.0879e-05
14:76949292 T C 0.130242 3.4359e-05
14:76950511 C T 0.715731 5.4156e-05
14:76952734 G A 0.263243 9.6916e-06
14:76955863 C T 0.275636 5.2779e-06
14:76955947 C T 0.480313 -1.2858e-04
14:76956237 A G 0.178909 1.1678e-05
14:76956372 T C 0.028524 -1.7704e-04
14:76957391 T C 0.792626 1.7334e-05
14:76958473 A C 0.161213 2.0040e-06
14:76963827 G A 1.583203 2.0030e-05
14:76963945 C T 0.116165 -3.8318e-06
14:76964655 T C 0.144053 3.8867e-05
14:76964736 A G 0.028871 6.3269e-05
14:76967707 C T 0.972434 2.0420e-05
14:76974682 C T 0.105120 7.2222e-05
14:76978772 T C 0.032467 -3.7135e-05
14:76979739 T C 0.169389 9.7858e-05
14:76982471 T G 0.021140 -4.8593e-05
14:76984655 G A 0.224674 4.4255e-05
14:76985564 T C 0.021185 4.2673e-05
14:76987050 C T 0.621146 2.1552e-05
14:76988879 C T 1.951924 1.2550e-04
14:76989289 T G 0.170077 -7.0412e-06
14:76990795 G T 0.614135 -9.2336e-05
14:76994410 T C 0.063578 -8.0213e-06
14:76999544 T C 0.130911 3.2035e-05
14:77000347 T C 0.169211 -4.6950e-05
14:77006937 G A 1.937802 1.2586e-05
14:77007450 C T 0.062513 -9.1211e-06
14:77007585 A G 0.322063 -1.0307e-04
14:77007594 T C 0.850566 3.1371e-05
14:77008368 C T 0.451354 5.4783e-06
14:77014035 G A 1.682215 -1.7783e-05
14:77018054 T G 0.114429 6.7190e-05
14:77024980 T C 0.116412 4.3236e-05
14:77030304 T C 0.181084 1.9979e-05
14:77036753 T C 1.616235 -3.2014e-05
14:77037603 A G 0.320440 1.2627e-05
14:77044637 A C 1.624775 2.9133e-05
14:77050620 A G 0.067508 2.7526e-04
14:77052153 T C 1.793976 1.0393e-04
14:77052216 C A 0.139168 4.1029e-05
14:77053625 C T 0.178234 -1.1380e-04
14:77053769 C A 0.030017 2.0433e-05
14:77055013 C A 1.854181 -2.3340e-05
14:77058294 G A 1.392048 6.4118e-05
14:77058533 A G 1.437323 1.1142e-05
14:77058879 T C 0.029452 -1.6457e-05
14:77059831 T C 0.166056 7.0964e-05
14:77059858 G A 0.179779 -6.1493e-06
14:77059899 A G 1.971090 -2.5528e-05
14:77061503 C T 0.376140 -2.0618e-05
14:77064390 G T 0.178805 -2.3061e-06
14:77067237 A G 0.043370 3.0028e-05
14:77068037 G C 1.667664 -7.1281e-06
14:77074361 G A 0.173411 8.9182e-06
14:77078445 C T 0.200854 1.5132e-05
14:77079031 T G 1.367805 1.6194e-05
14:77079260 C T 0.023064 -2.6199e-05
14:77081576 A G 0.052445 5.2891e-05
14:77097675 C A 1.672676 2.8827e-05
14:77110033 T C 0.039868 -5.2328e-05
14:77112677 C T 0.029137 3.9883e-05
14:77114515 A G 1.381071 3.5107e-05
14:77115915 T C 0.021993 9.2614e-06
14:77117646 T C 0.086139 1.8664e-05
14:77120517 A T 0.396147 -2.2272e-05
14:77131753 A T 0.047972 4.3886e-05
14:77134602 A C 0.058794 4.0676e-05
14:77153875 C G 0.032964 2.1315e-05
14:77155889 C T 0.168315 8.0865e-05
14:77156516 C T 0.202554 -7.8419e-05
14:77157549 A C 0.091767 -1.4923e-05
14:77162637 A G 0.321904 1.5361e-05
14:77164844 G A 0.027086 -8.0757e-05
14:77176830 A G 1.268992 4.5221e-05
14:77177042 C T 0.034603 -4.6926e-05
14:77179960 T G 0.155488 -1.6511e-05
14:77187061 T G 1.519119 8.9548e-05
14:77187721 G A 0.039270 2.2239e-05
14:77197485 T C 0.020318 -1.6270e-05
14:77219049 A G 1.482079 1.0501e-04
14:77219310 G A 0.138000 3.4427e-06
14:77219538 A G 1.445720 1.4496e-04
14:77219868 T C 0.037232 -9.6019e-05
14:77220193 G A 0.052299 8.4683e-05
14:77222907 T C 1.809614 1.8422e-04
14:77223095 T C 0.313614 -1.0811e-05
14:77224904 C T 0.139642 -3.2191e-05
14:77225409 C A 1.209130 1.5883e-05
14:77225591 G A 0.994833 -2.3274e-06
14:77225889 G A 0.107412 -3.6018e-05
14:77228781 T C 0.048375 2.6090e-05
14:77229539 A G 1.808170 3.8103e-06
14:77229656 T C 0.588254 1.0903e-04
14:77230892 C T 1.056359 1.6463e-04
14:77230951 T G 0.433087 1.2898e-05
14:77231358 A G 0.379221 -2.9403e-05
14:77234764 T C 0.383018 -3.0606e-05
14:77241392 T C 0.450598 1.2035e-04
14:77241979 T C 1.440702 5.0490e-05
14:77249400 A G 0.167474 3.0118e-06
14:77260570 A G 0.093062 1.1446e-05
14:77260702 T G 0.917444 8.0320e-05
14:77269788 C A 0.232500 -5.4532e-05
14:77270707 G A 0.042828 1.6897e-04
14:77271613 A G 0.043876 -6.9325e-06
14:77272992 G C 0.121553 8.9123e-05
14:77274018 T C 0.334325 1.8637e-04
14:77274991 T C 1.211347 8.8846e-05
14:77275418 T C 0.028842 6.2852e-06
14:77281400 T C 0.459099 5.4703e-06
14:77284121 C T 0.033626 1.6144e-04
14:77292093 C T 0.572846 8.8457e-06
14:77295101 C T 0.087710 3.7680e-05
14:77296109 T C 0.030306 2.4434e-04
14:77301219 T C 0.693630 1.8671e-06
14:77302137 T C 0.080641 -1.9125e-05
14:77302384 T C 0.091712 -7.4615e-05
14:77303730 G A 0.111472 -3.8430e-05
14:77303793 G A 0.365916 -1.1721e-04
14:77304292 C T 0.158974 1.9431e-05
14:77305984 T A 1.308525 -5.7953e-05
14:77312924 C T 0.157198 1.0260e-05
14:77315388 T C 1.887947 4.0643e-05
14:77317313 C T 0.888184 -8.9829e-06
14:77318379 C A 0.678408 -2.8321e-05
14:77320616 T C 0.406436 -3.6379e-05
14:77322101 G A 0.130586 2.5316e-05
14:77327254 G T 0.970470 5.1215e-06
14:77329965 T C 1.816193 -5.3285e-05
14:77331922 C A 0.225869 1.2672e-05
14:77332408 C T 0.697866 -2.3733e-05
14:77333963 T C 0.910580 1.6981e-05
14:77336780 A G 0.089752 2.3062e-05
14:77337568 A G 0.052740 -3.2700e-05
14:77338532 A G 1.374368 -5.6516e-05
14:77340721 G A 0.086593 5.5953e-05
14:77345112 T C 0.110385 4.5024e-05
14:77349348 A G 0.025463 7.8552e-06
14:77352149 G A 0.271936 -4.8409e-05
14:77357813 A G 0.078820 3.9452e-05
14:77365470 C T 0.069414 -1.2330e-07
14:77366154 G T 0.101615 -3.1075e-05
14:77371321 C A 0.060553 3.6253e-05
14:77372234 G T 0.024677 -1.7366e-05
14:77378978 T C 0.094919 1.3397e-04
14:77379669 A C 0.288168 -2.0970e-05
14:77380800 A G 0.067356 8.0878e-06
14:77383466 C T 1.687898 2.2961e-05
14:77384293 A C 1.702429 2.3153e-05
14:77384441 A G 1.874870 -3.1504e-05
14:77385122 G A 1.914705 -1.0829e-05
14:77387806 A G 0.316360 -3.2884e-06
14:77398862 C G 0.631101 1.8959e-05
14:77399870 C T 1.943943 4.9486e-06
14:77404411 A G 0.535582 4.9206e-05
14:77408327 A G 1.940015 7.6246e-06
14:77408837 G C 0.887856 -1.4932e-05
14:77409939 C T 0.520112 3.4232e-05
14:77413540 T C 0.270994 1.8587e-06
14:77420235 C T 0.070378 -8.1671e-05
14:77423901 C T 0.021672 1.0396e-04
14:77426077 T G 1.263412 -4.5461e-05
14:77429104 G T 1.193619 -4.9100e-05
14:77430068 C G 0.333725 -8.8977e-06
14:77431904 G C 1.777474 -1.1696e-04
14:77432293 C T 0.326782 -1.7729e-05
14:77440979 C T 1.203291 -3.4656e-04
14:77443155 C A 0.980691 -1.5290e-04
14:77444131 T C 0.848268 -1.5005e-04
14:77444443 A G 0.058089 -2.1578e-05
14:77450592 G A 0.128694 -2.3633e-06
14:77451935 A G 0.021204 3.1309e-05
14:77453067 A G 0.101384 -6.7097e-05
14:77460235 G C 1.933150 7.4864e-06
14:77462565 A C 1.900015 -1.8655e-06
14:77465174 A G 1.204684 -8.5457e-05
14:77468767 T C 0.121514 -2.9042e-05
14:77475823 A G 1.800792 9.8982e-05
14:77477664 C T 1.745290 1.2685e-04
14:77480836 T G 0.136808 7.5242e-05
14:77486305 T C 0.031545 3.2393e-05
14:77486338 T C 0.074308 1.0025e-05
14:77488547 C G 1.953602 3.9961e-05
14:77490098 T C 0.028605 -4.0290e-05
14:77492891 A G 1.086830 -1.2427e-05
14:77497666 A G 0.639092 7.0836e-05
14:77497975 A C 1.784388 7.5015e-05
14:77499704 A G 0.023694 -4.1042e-05
14:77499900 T G 0.043487 7.2423e-05
14:77502118 A G 0.167091 -4.0229e-05
14:77502873 C T 1.955543 6.7440e-06
14:77512820 G A 0.861942 6.8784e-05
14:77517894 A G 0.678339 -1.0055e-04
14:77520150 A G 0.052659 1.0519e-05
14:77521744 C T 0.852474 -1.7745e-04
14:77530310 A G 0.143852 -6.2893e-05
14:77532915 G C 0.065350 -9.4802e-06
14:77537797 C G 0.082929 -4.7639e-05
14:77539564 C T 0.165141 -3.2248e-05
14:77542096 T C 0.056074 1.1311e-05
14:77542574 T C 0.672004 1.3979e-04
14:77544857 T C 0.069316 -7.8679e-05
14:77552881 G A 0.748419 6.3839e-05
14:77554197 G C 0.065058 -1.7049e-05
14:77563676 A G 0.056762 -2.6595e-05
14:77574438 A G 0.572349 9.5214e-05
14:77577436 T C 0.104348 4.2922e-05
14:77582643 C T 1.423438 -9.3839e-05
14:77588882 C T 0.909541 -1.0679e-04
14:77591906 C A 0.495344 1.0619e-05
14:77592362 A G 0.055145 -3.0149e-05
14:77596653 T C 0.565644 1.5466e-04
14:77596769 T G 0.452529 -3.1394e-05
14:77597381 C A 1.979636 1.2639e-05
14:77601210 T C 0.548139 -3.0888e-05
14:77601265 T C 0.075736 8.7986e-05
14:77603593 A G 0.139074 -1.4363e-04
14:77604358 A G 0.917779 2.7433e-05
14:77609590 C T 1.390668 2.1791e-04
14:77612256 C T 0.542122 1.0139e-04
14:77612725 C T 1.966400 4.4228e-05
14:77613223 C T 0.243769 2.5297e-06
14:77617307 A G 0.639851 3.1847e-05
14:77620684 G T 1.248115 -1.2592e-04
14:77620817 C T 0.382415 -2.4893e-04
14:77625568 A G 0.081488 7.4574e-05
14:77625775 C T 0.200646 -1.1198e-04
14:77630534 A G 0.769753 2.0976e-04
14:77631296 C T 0.035272 -2.6542e-05
14:77636156 C T 0.230805 1.8114e-05
14:77638360 C T 0.226693 6.9708e-05
14:77645263 T C 0.778487 7.4371e-05
14:77651188 C A 1.376485 -4.4600e-05
14:77658778 T C 0.125082 5.4893e-05
14:77662409 C T 0.587929 -1.6122e-04
14:77668499 A G 0.036002 -5.8673e-05
14:77684670 G C 1.396822 -1.4864e-05
14:77685379 A G 0.318369 8.0321e-06
14:77689213 A G 0.386855 2.3422e-04
14:77690141 A G 0.318025 -6.8754e-05
14:77690207 G A 0.443097 -1.7131e-05
14:77691141 T C 0.943618 -2.9904e-05
14:77693691 C T 1.536088 2.5321e-05
14:77693958 A G 0.030143 4.6306e-05
14:77698337 G A 0.169737 -3.1409e-05
14:77700198 A G 0.034002 -4.4803e-05
14:77708804 T C 0.476684 1.4408e-04
14:77710003 A G 0.170116 -3.6332e-05
14:77710471 A G 0.050553 2.2057e-05
14:77711497 G A 1.743034 3.8045e-05
14:77711843 C T 0.031964 2.0843e-05
14:77712261 G A 0.255661 -4.0559e-05
14:77716627 C T 0.086928 -1.4536e-04
14:77718126 T C 0.112839 -4.1671e-05
14:77718238 T C 0.022392 -2.1444e-05
14:77719346 C T 0.200506 2.9688e-05
14:77721723 G A 0.318366 -1.4421e-05
14:77722329 T C 0.417761 3.9483e-05
14:77723469 A C 0.553167 2.5644e-05
14:77723972 T G 0.595235 5.3713e-05
14:77727496 T G 0.424999 2.7173e-05
14:77728111 A G 0.102141 -6.0699e-05
14:77732269 T G 0.029410 1.0821e-05
14:77739295 A G 0.050777 7.5135e-05
14:77740127 C T 1.035233 -4.7403e-05
14:77740332 A G 0.037079 5.3668e-05
14:77742382 A G 0.033701 -1.8664e-05
14:77746812 C T 0.183784 -7.0758e-05
14:77746847 G C 0.046778 -1.6423e-05
14:77748016 T C 0.028008 -1.9295e-05
14:77751238 A G 0.080845 2.8548e-05
14:77764287 T C 0.033869 -1.6461e-05
14:77766472 G A 0.146565 -3.5550e-05
14:77767736 A G 0.052640 -1.1016e-04
14:77769906 G T 0.263971 2.3960e-06
14:77772392 G C 0.067947 -1.4345e-06
14:77776443 G A 0.128292 8.9904e-05
14:77779396 C T 0.112793 -1.5536e-05
14:77787706 G C 0.185323 8.1985e-05
14:77787759 A G 0.140307 -8.9623e-05
14:77788838 A G 0.781460 6.7184e-06
14:77793207 A G 0.647028 -4.5934e-06
14:77793237 A G 0.179607 1.0280e-04
14:77794283 C T 1.573408 3.4747e-06
14:77796048 T G 0.020215 -3.4682e-06
14:77796758 T C 0.110083 -3.2988e-05
14:77801282 G T 0.766283 3.4445e-06
14:77809319 G A 1.321154 3.3084e-05
14:77816209 A G 0.025531 1.3261e-05
14:77818152 C T 0.148574 -4.0716e-06
14:77825935 T C 0.091809 -2.0200e-04
14:77833082 T C 1.620617 2.5077e-05
14:77838983 C A 0.104727 4.5541e-05
14:77842048 G A 0.769948 6.8656e-06
14:77844592 A T 0.417355 -9.5594e-06
14:77845121 G A 0.918574 5.9390e-05
14:77855617 A G 0.492734 7.0528e-05
14:77891282 A G 0.063357 -1.2747e-05
14:77892961 A C 0.385904 -1.7265e-05
14:77895638 T G 0.113413 -2.7804e-05
14:77908588 G A 1.061650 -4.5555e-05
14:77909141 A T 0.063188 -9.6244e-05
14:77915243 C T 0.054139 3.7871e-05
14:77922954 T G 0.073571 4.6748e-05
14:77923825 A G 0.040585 5.7113e-05
14:77935659 A G 0.225421 4.6397e-05
14:77944624 C T 0.027728 -3.4200e-05
14:77944771 T C 0.120869 2.0390e-05
14:77953783 T C 1.351671 -6.2136e-05
14:77966031 A C 0.111199 2.4898e-04
14:77969769 A C 1.855246 -5.7113e-05
14:77977493 G A 0.187390 -2.9740e-05
14:77978621 C A 0.100592 2.1380e-05
14:77980932 T C 0.057064 6.8494e-05
14:77987958 A C 1.497648 -9.9698e-05
14:77991424 A G 0.153719 7.1619e-05
14:77993020 C T 0.263221 8.2342e-05
14:77995041 T C 0.528334 -9.3561e-05
14:77997635 T A 0.049988 -6.5846e-05
14:78001997 G A 0.565868 1.5659e-05
14:78002223 A G 0.255324 3.3534e-05
14:78011584 T C 0.024505 -1.7489e-05
14:78017833 T C 0.950051 -8.1185e-06
14:78021952 A G 0.103543 -2.4650e-05
14:78022269 G T 0.048550 1.6600e-06
14:78023519 G C 1.150811 -2.1290e-05
14:78031741 G A 0.121988 6.4002e-05
14:78032550 C G 0.334871 -1.4571e-05
14:78037381 T C 0.461776 -1.1669e-04
14:78049734 T C 0.804745 2.1736e-05
14:78059980 C T 0.183534 2.3412e-05
14:78061168 T C 0.107201 5.0668e-05
14:78062994 T C 0.370512 6.2345e-05
14:78069675 T C 0.253529 -1.9028e-04
14:78070157 A G 0.048894 1.9814e-06
14:78072371 G A 0.861763 3.6181e-05
14:78074617 T C 1.837748 -1.1093e-05
14:78084015 C T 0.078937 -4.8249e-06
14:78089367 G A 0.048109 1.2338e-05
14:78093477 T C 0.130765 1.9065e-05
14:78104381 C A 0.560538 -1.2928e-06
14:78110920 T C 1.192863 5.8143e-06
14:78113428 G A 0.744715 2.7486e-05
14:78129902 T C 0.825820 4.2468e-05
14:78140355 A T 0.440552 -2.9296e-06
14:78161131 T C 0.066038 -1.7369e-04
14:78163076 C T 0.047842 4.0379e-06
14:78165830 T C 0.039046 1.6891e-05
14:78174473 C A 1.936315 1.0555e-05
14:78176851 G A 0.663461 3.9422e-05
14:78179688 G T 0.036950 3.3098e-05
14:78187032 C T 0.197416 3.9530e-06
14:78199748 C T 0.107084 -1.7631e-06
14:78211290 T C 1.663662 4.8431e-05
14:78227617 T C 0.121018 -6.8374e-05
14:78227834 A C 1.028916 3.9496e-05
14:78248875 T G 0.441182 -1.1807e-05
14:78252333 C A 0.165592 2.2109e-05
14:78276046 C G 0.082786 2.9842e-05
14:78278886 A G 1.267411 7.3894e-05
14:78292200 T C 0.044967 1.4968e-04
14:78297781 G A 0.119431 -1.0788e-04
14:78299644 G T 1.487402 6.6783e-05
14:78301857 C T 0.916873 3.2500e-05
14:78304015 A G 0.579351 -1.1950e-06
14:78309531 G A 1.955618 1.5900e-04
14:78310102 C T 0.891842 1.2588e-05
14:78312625 A G 0.032493 3.6968e-05
14:78316132 A T 1.487363 2.0201e-05
14:78320695 T G 0.267586 1.2650e-05
14:78323648 A C 0.077687 6.7167e-05
14:78324492 C T 0.204515 1.2862e-05
14:78328342 G A 0.091069 -2.4137e-05
14:78333955 C T 1.738964 5.1607e-05
14:78338121 A G 0.173690 -5.9055e-05
14:78341669 T C 0.044785 -5.8465e-05
14:78346268 T C 0.156624 3.7504e-05
14:78354960 A G 0.036622 4.8693e-05
14:78358359 C G 0.189347 -1.9248e-05
14:78360902 G A 0.025171 1.1129e-05
14:78370475 G A 0.023233 -6.2487e-05
14:78370925 C A 0.210724 5.3162e-05
14:78372417 T C 0.051481 7.7274e-05
14:78372814 C T 0.048488 2.7180e-05
14:78374099 A G 0.027647 -4.1722e-06
14:78374327 A G 0.226563 1.7025e-05
14:78380390 A G 1.081725 -1.3759e-06
14:78380533 G T 0.235249 1.2230e-05
14:78380740 T C 0.041643 -1.0974e-05
14:78387736 T C 1.458323 4.9269e-05
14:78388708 A G 0.073348 -2.5644e-05
14:78389883 G A 0.217206 2.4020e-05
14:78392115 A G 0.024415 2.4712e-05
14:78398231 G A 0.176345 1.4869e-05
14:78398892 A G 0.428868 2.2205e-05
14:78406564 T C 0.047187 -8.0445e-05
14:78408869 T C 0.916792 -1.3736e-06
14:78410848 G C 1.591399 3.4849e-05
14:78412194 C T 1.839413 1.3345e-04
14:78417274 G A 0.245989 3.0139e-05
14:78421884 C T 0.688765 -3.2579e-08
14:78422260 C T 0.263328 2.0561e-05
14:78425620 A C 0.038871 1.2123e-04
14:78435768 T G 0.732115 -6.4882e-06
14:78437035 C A 1.081433 -9.7011e-08
14:78450446 G C 0.202626 1.2928e-05
14:78454374 A G 0.092254 1.0631e-05
14:78461538 T G 0.048203 1.6969e-05
14:78476419 T C 1.808374 -1.8564e-05
14:78476903 T C 0.556494 -7.6791e-05
14:78483509 C T 0.040140 -1.8068e-05
14:78490687 G T 0.084581 1.9711e-06
14:78513914 A G 1.721810 -3.2177e-05
14:78520318 T C 1.604054 -3.9867e-05
14:78523558 G A 0.023262 -4.8879e-05
14:78524571 C T 0.281715 3.3266e-05
14:78525445 T C 0.574151 -6.1243e-05
14:78530619 T G 0.033853 5.8761e-05
14:78534906 T G 1.511745 -7.1629e-05
14:78540046 A G 0.992259 1.3057e-04
14:78540214 C A 0.500268 1.5914e-04
14:78541935 A G 0.195729 -8.5945e-05
14:78544176 G A 0.086009 1.0809e-04
14:78549822 T C 0.234554 1.1309e-04
14:78550811 A G 0.426193 -4.8161e-05
14:78551946 G C 0.166725 -3.5753e-05
14:78553341 C T 0.043986 -3.2378e-05
14:78555549 G A 0.388244 4.6108e-05
14:78557244 A G 0.082436 4.7565e-06
14:78557505 G T 0.397585 6.8482e-05
14:78557702 A G 1.072789 -3.0544e-05
14:78559361 C T 0.608488 2.0828e-04
14:78560993 G A 0.048255 4.2615e-05
14:78561810 A G 0.134598 2.0688e-05
14:78569475 C T 0.477830 -4.1341e-06
14:78569962 C T 0.028835 6.7601e-06
14:78570428 T C 0.416346 -6.6264e-05
14:78570505 A C 0.046018 -3.6673e-05
14:78573143 G A 1.785229 -1.4345e-05
14:78573899 C T 0.296301 7.8684e-05
14:78593291 A G 0.671699 8.3298e-06
14:78595260 G A 0.189889 -2.3420e-05
14:78596599 C T 0.054856 9.2528e-05
14:78601785 A G 1.780636 -3.1468e-05
14:78608699 G A 0.233558 -1.3498e-05
14:78612968 A G 0.073659 -7.5042e-07
14:78613409 C T 0.312147 -2.6213e-05
14:78616040 T C 0.020731 1.3151e-04
14:78616156 A G 0.320365 -3.4151e-05
14:78616547 G C 0.022117 -1.7469e-05
14:78619969 G A 0.841189 2.1282e-05
14:78620744 G A 0.078882 -9.8200e-05
14:78621046 A C 0.045856 -2.9116e-05
14:78624418 C A 0.120544 4.8074e-05
14:78627335 C T 0.198504 -2.3080e-05
14:78631466 T C 0.109145 -2.8220e-05
14:78632834 T C 0.099025 4.3421e-05
14:78642452 G T 1.695951 -2.5976e-05
14:78655185 G A 1.761911 6.5977e-05
14:78656333 T C 0.046684 2.5423e-05
14:78658916 A G 0.190221 3.0450e-04
14:78659697 C T 0.622999 4.9165e-05
14:78667077 G T 0.038598 2.8901e-05
14:78669702 G A 0.284847 -8.3207e-06
14:78674258 G A 1.310472 4.4042e-05
14:78676792 G A 0.052672 -7.1686e-05
14:78694430 G A 0.772632 -3.0757e-06
14:78695959 G A 0.038907 2.8902e-05
14:78703337 A G 0.065175 1.0960e-05
14:78710190 A G 0.079411 5.8016e-05
14:78713930 A G 0.405576 1.0647e-04
14:78714073 T C 0.504104 5.6327e-05
14:78722783 T C 1.742979 1.1273e-04
14:78726349 C T 0.042685 -5.8284e-05
14:78726711 T C 0.032785 1.9591e-04
14:78729281 A G 0.054444 7.1764e-07
14:78731168 C T 0.094906 3.8863e-05
14:78737131 T C 0.105231 -4.7588e-05
14:78741459 T C 0.215966 1.3036e-04
14:78743322 T C 0.308148 -2.3840e-05
14:78743434 G A 1.469878 -4.5095e-06
14:78754803 A G 0.054233 2.2806e-04
14:78758796 G A 0.593969 -4.4361e-06
14:78763944 A G 0.149146 -9.7341e-05
14:78768796 G A 1.530642 1.1783e-05
14:78780008 C T 0.576770 3.0018e-05
14:78786077 C A 0.280293 -5.3773e-05
14:78786159 G A 0.871945 -3.6197e-05
14:78793468 G C 0.117204 8.5671e-06
14:78796609 G C 0.306071 -1.1775e-04
14:78800048 A G 0.114870 3.0565e-05
14:78800188 G T 1.054912 7.5063e-05
14:78800836 T C 0.046736 2.1531e-05
14:78801356 G A 0.919749 1.2994e-05
14:78801377 A G 0.066285 2.8045e-05
14:78805311 T A 0.828712 1.2638e-04
14:78813286 G A 1.794651 -2.0266e-05
14:78813697 C T 0.063461 1.3089e-05
14:78816104 G A 0.073776 -1.6077e-05
14:78825609 T C 0.050618 4.5688e-05
14:78836112 A G 0.910472 -3.3585e-05
14:78857739 T C 0.027248 1.0845e-05
14:78868119 C T 0.124023 1.3372e-04
14:78868847 A G 1.893091 7.0193e-05
14:78872497 C A 0.112345 7.1846e-06
14:78896249 G A 0.026852 -1.1785e-05
14:78896928 G A 0.130651 -2.8866e-05
14:78901796 G A 0.063033 6.5498e-06
14:78904267 G A 0.235664 -7.2106e-05
14:78910959 C A 0.047518 -4.8891e-05
14:78913660 A C 0.314040 -3.7371e-05
14:78915446 A G 0.069138 1.1719e-05
14:78916180 A G 0.029754 -1.5027e-05
14:78926821 G A 0.109593 -6.6102e-05
14:78941608 T C 0.056625 -1.1428e-05
14:78941953 G C 0.096418 -3.4641e-05
14:78948581 T C 0.061900 -1.6796e-05
14:78949022 A T 0.055606 -2.8995e-06
14:78951205 A G 0.032062 2.7002e-05
14:78969316 T C 0.032269 3.2164e-05
14:78969345 C T 0.782525 5.5473e-05
14:78974451 A G 0.027164 -1.2088e-05
14:78979453 A G 0.028676 2.1324e-05
14:78979614 T C 0.146611 -2.4878e-05
14:78981816 T C 0.080527 -3.1560e-05
14:78984148 C T 0.073984 -6.0524e-06
14:78985938 T C 0.054798 -8.2502e-05
14:78989006 A G 0.062146 -1.1210e-05
14:78989447 A C 0.022759 -9.0415e-05
14:78990729 G A 0.146312 2.0504e-05
14:78995823 G A 0.023687 -7.1319e-06
14:78999105 G A 0.102777 1.2861e-04
14:79002205 C T 0.580723 1.2457e-05
14:79010117 C T 0.588487 2.0937e-05
14:79013442 T G 0.026664 -5.9747e-05
14:79016243 G A 0.659105 1.8819e-05
14:79027827 T C 0.094224 -1.4173e-05
14:79028325 G A 0.076502 1.9260e-04
14:79030629 T C 0.031360 8.2931e-06
14:79047822 C T 0.161463 1.6061e-05
14:79050375 G T 0.030896 -1.9381e-05
14:79051276 G T 0.095941 -1.7595e-05
14:79062841 C T 0.052756 4.4734e-05
14:79064462 C T 0.092832 -3.9934e-05
14:79065659 T G 0.150885 4.2228e-05
14:79069144 C T 0.124527 5.3126e-05
14:79070242 T C 0.396452 -3.6314e-06
14:79074674 A C 0.046268 -8.1655e-06
14:79076952 A C 0.100164 -6.6056e-05
14:79077157 A G 0.032308 6.3375e-06
14:79077788 G T 0.031714 8.0771e-06
14:79089279 C G 0.071780 4.3655e-05
14:79100115 G T 0.099817 1.4369e-05
14:79101131 G A 0.114091 -1.4004e-04
14:79108737 A C 0.029958 1.7251e-05
14:79108881 A G 0.088190 -3.4761e-05
14:79112844 C T 0.519791 -4.7765e-05
14:79113776 T C 0.070686 -5.6159e-05
14:79140536 T C 0.246697 -1.8060e-05
14:79144785 G C 0.029897 8.5662e-06
14:79145612 T C 1.952664 -3.4911e-05
14:79156377 C T 0.478294 3.1202e-05
14:79157040 T G 0.173868 1.8801e-05
14:79169828 G A 1.368127 -4.0844e-05
14:79171015 A G 0.117253 1.1690e-04
14:79172036 A G 0.396332 5.0917e-05
14:79179629 T C 0.028280 7.8456e-05
14:79191013 C A 0.261053 5.8854e-06
14:79197240 A G 0.048514 1.1575e-04
14:79197408 T C 0.064009 -1.3895e-05
14:79198742 C T 0.340340 -1.8003e-05
14:79198793 T C 0.168286 1.1995e-05
14:79198805 A C 1.020640 1.1651e-05
14:79203329 C T 0.369169 -1.8213e-05
14:79203826 A G 0.046544 1.5431e-05
14:79212973 T C 0.226502 1.1909e-04
14:79214085 G A 1.281465 1.1364e-06
14:79214405 A G 0.463071 -4.5768e-05
14:79217417 C T 0.036333 -1.0301e-05
14:79217473 T C 0.044541 1.0458e-04
14:79217851 G C 0.072429 -6.3638e-06
14:79218828 G C 0.057291 2.3473e-04
14:79219462 C T 0.385371 -4.5241e-05
14:79220657 T C 0.024583 -7.0636e-06
14:79224430 C T 0.128249 -2.9531e-05
14:79228449 C T 0.321774 -5.0980e-05
14:79232284 C T 0.231396 -2.3727e-05
14:79234713 G A 0.058852 3.6571e-05
14:79235275 G A 0.067531 -2.3658e-05
14:79246500 T C 0.042166 -3.6340e-05
14:79250858 A G 0.156348 -2.6759e-05
14:79251695 G A 0.073633 -1.8345e-05
14:79254026 G A 0.131635 3.2421e-05
14:79254073 T C 0.070008 -1.6020e-04
14:79265334 T C 0.079339 -1.3773e-05
14:79268302 T C 1.831614 2.4540e-05
14:79268490 A G 0.078518 6.3287e-05
14:79274953 A G 0.224713 2.2249e-05
14:79276059 G A 0.037148 -1.9759e-04
14:79278229 C G 0.032607 -2.7904e-05
14:79281225 G A 0.122138 -1.4189e-05
14:79285935 T C 0.096061 1.8402e-05
14:79291345 C A 1.976874 2.1123e-05
14:79291821 C T 0.039287 -5.1067e-06
14:79291904 C A 0.266139 -2.1181e-05
14:79298182 T C 0.085928 -6.1076e-05
14:79315596 G T 0.228283 -8.8965e-05
14:79316327 G C 0.065830 2.9788e-05
14:79316686 C A 0.048219 -3.5406e-05
14:79317388 C G 1.920774 -6.2615e-05
14:79318147 A G 0.115432 -4.4587e-05
14:79323063 G T 0.060020 3.8933e-05
14:79324853 G A 0.103179 -6.3020e-05
14:79325982 A G 0.032922 -2.6629e-04
14:79328684 A G 0.101024 -6.5030e-05
14:79331110 A G 0.034045 -4.5191e-05
14:79331243 T C 0.058706 -8.4290e-05
14:79346136 G A 0.099726 -7.4313e-05
14:79353643 G C 0.078051 1.9544e-05
14:79357525 C T 1.892783 -4.7286e-05
14:79360094 A G 0.478729 -1.7823e-05
14:79362905 G A 0.037005 -1.5826e-05
14:79363572 C T 0.293539 2.9792e-05
14:79383724 G T 0.429747 6.6045e-06
14:79394247 A G 1.924799 -2.8222e-05
14:79398991 A G 0.147643 -1.9925e-05
14:79406005 C T 0.043435 -2.5214e-05
14:79406291 A G 0.251088 -1.1842e-05
14:79407954 G A 0.082692 2.3207e-05
14:79422153 A G 0.055876 2.3569e-04
14:79423631 T C 0.027556 -1.7439e-04
14:79425530 C G 0.056882 -3.6516e-05
14:79428203 G A 0.191110 -1.6182e-05
14:79431382 C T 0.177062 8.4086e-06
14:79434024 A G 0.065330 -3.9563e-05
14:79434213 G A 0.059761 6.0088e-05
14:79434693 A C 0.024927 7.0864e-06
14:79436232 A C 0.069634 -5.2423e-05
14:79442742 G A 0.134939 4.1647e-05
14:79443296 G A 0.170516 -4.0089e-06
14:79449663 C G 0.221717 -7.7090e-06
14:79455630 G A 0.711719 1.3768e-05
14:79457481 C A 0.073649 1.0467e-04
14:79458422 C T 0.021730 -3.1319e-05
14:79460075 A G 0.022019 -2.0438e-05
14:79460527 G A 0.031166 8.2758e-05
14:79460852 A G 0.065629 -8.2042e-05
14:79461149 T G 0.077924 1.8241e-05
14:79476264 A G 0.031354 -1.8898e-05
14:79477751 T C 0.028496 -3.0714e-05
14:79483499 G A 0.037109 5.2408e-06
14:79484191 T C 0.065551 4.7496e-05
14:79500945 T G 0.748341 2.1655e-05
14:79505266 G A 0.130674 1.1816e-05
14:79507314 T C 1.240809 -7.2627e-06
14:79508645 G A 0.079459 -7.4662e-05
14:79511777 T G 0.064321 3.5980e-05
14:79532050 A C 0.250131 1.3508e-05
14:79538887 G A 0.047696 7.6165e-05
14:79542164 G A 0.059274 8.4899e-06
14:79542326 C T 0.092342 3.8024e-05
14:79563654 G T 0.743203 1.0137e-05
14:79567028 T G 0.102228 9.2941e-07
14:79602910 A G 0.187579 9.3017e-05
14:79603544 A G 1.202853 -2.0316e-05
14:79603817 C T 0.042205 -1.1985e-05
14:79623717 T C 1.795800 -2.4909e-05
14:79626311 A G 0.054188 -6.1075e-05
14:79629123 T C 0.607089 2.9848e-05
14:79645540 C A 0.686464 3.8212e-05
14:79649839 G A 0.062818 7.8116e-05
14:79651600 T C 0.183112 2.6678e-05
14:79655012 A G 0.702949 6.9191e-05
14:79662136 G T 0.066350 -3.4092e-05
14:79666567 G A 0.242909 2.8919e-05
14:79666657 C T 0.062344 9.8061e-05
14:79666931 A G 0.086311 -3.1980e-05
14:79667310 A G 0.683484 1.8922e-05
14:79671540 A G 0.097950 -7.1416e-05
14:79673775 C A 0.272419 2.0164e-04
14:79681303 G A 0.400276 2.4261e-05
14:79681450 A G 1.393181 9.8585e-06
14:79683009 C T 0.214168 2.7610e-06
14:79683956 A C 1.376721 -7.7844e-06
14:79691774 T C 0.070816 8.4558e-05
14:79692735 G A 1.947360 1.6013e-04
14:79698367 A C 1.314614 -4.3222e-05
14:79703848 C A 0.123946 -2.8644e-06
14:79711359 G T 0.033246 -2.2670e-05
14:79722550 A C 0.372067 3.2214e-05
14:79723290 A C 0.619565 2.3963e-05
14:79726365 G T 0.479417 -2.7642e-05
14:79741880 G A 0.095539 -1.6004e-04
14:79756574 T C 0.032104 -1.8252e-05
14:79769592 G C 0.033642 -1.2732e-06
14:79781410 T C 1.854551 7.0142e-05
14:79790958 A G 0.241653 3.1574e-04
14:79797240 G A 0.132407 6.2037e-05
14:79811764 G A 0.094584 -3.3939e-04
14:79813041 C T 0.060446 5.0598e-05
14:79821593 C T 1.842841 1.1032e-04
14:79824172 G A 0.116818 6.5937e-05
14:79826981 A G 0.890050 7.2389e-05
14:79835821 A G 0.028462 1.9809e-05
14:79840093 A G 0.088814 6.5374e-05
14:79845367 G A 0.805540 -3.6087e-05
14:79847504 C T 0.137350 8.6028e-05
14:79856264 G T 0.665230 9.4090e-05
14:79861660 G A 0.092277 -6.7447e-05
14:79866657 T C 0.755942 -6.7871e-05
14:79904625 A C 0.060290 3.5283e-06
14:79928225 A C 0.099933 2.3538e-04
14:79943080 G A 0.555773 2.4083e-05
14:79945162 G A 0.445648 1.4019e-04
14:79947888 C T 0.241059 -1.3670e-04
14:79948806 C T 0.367461 -3.6026e-05
14:79950488 G A 0.992275 -1.5530e-06
14:79963981 A G 0.143631 1.1535e-05
14:79966399 T G 0.040760 1.3072e-05
14:79968788 G A 0.733936 1.2251e-05
14:79969772 G A 0.027083 2.9526e-05
14:79977759 A G 0.025122 5.4195e-05
14:79988090 A G 0.097626 -4.6928e-05
14:80001487 A G 0.160846 5.5351e-05
14:80001533 A G 0.361320 -8.2960e-06
14:80002096 C T 1.472237 2.4968e-05
14:80006247 T C 1.828718 1.2505e-05
14:80008858 G A 0.115620 1.9369e-05
14:80010215 G A 0.094870 -1.9880e-05
14:80013634 G A 1.861251 -2.2973e-05
14:80022063 T G 0.091748 9.0452e-06
14:80034427 C A 0.155137 -1.1387e-04
14:80034865 A G 0.210646 -9.4385e-05
14:80038158 C T 0.304341 -1.3575e-06
14:80044086 C T 0.127289 1.7115e-05
14:80054469 C T 0.058579 -1.6754e-05
14:80054685 G A 0.229475 1.9087e-05
14:80056819 G A 0.072140 5.9888e-05
14:80061332 A C 0.154598 -7.6045e-05
14:80067828 T C 0.180814 -1.2940e-05
14:80069712 C T 0.710313 -4.2463e-06
14:80077948 A T 1.254834 2.8822e-05
14:80083126 C T 0.393177 -6.2453e-05
14:80093567 T C 0.247878 3.4898e-05
14:80099246 G T 0.396534 2.7745e-05
14:80102233 G A 0.694591 1.0003e-04
14:80126204 T C 0.070576 -6.0768e-05
14:80136018 T C 0.092157 4.1784e-05
14:80136758 T C 0.147029 5.8452e-06
14:80137488 A G 0.313056 2.7665e-05
14:80140401 T C 0.058839 5.6471e-05
14:80148047 C T 0.048913 -4.5162e-05
14:80149564 G T 0.228608 1.2581e-05
14:80150875 G A 0.039115 -5.6605e-05
14:80154162 A G 0.020419 -1.7405e-05
14:80155113 C T 0.071465 4.0067e-05
14:80155415 G A 0.154540 -2.3726e-05
14:80160429 C A 0.117662 -1.7953e-05
14:80166705 A G 1.868086 4.5527e-05
14:80166710 T C 0.517441 3.7278e-05
14:80173873 T C 0.201983 5.6345e-05
14:80177236 G A 0.039455 1.0527e-04
14:80178812 G A 1.394878 1.1755e-03
14:80181753 A G 1.165306 -4.8802e-05
14:80182942 T C 1.753216 1.1206e-05
14:80187929 A G 0.151171 3.4232e-05
14:80188380 G T 0.056648 5.4364e-05
14:80200686 A G 0.333238 7.8305e-05
14:80202344 C G 0.120057 4.3833e-06
14:80205541 G A 0.054899 -1.4524e-04
14:80210544 C T 0.025077 5.4413e-05
14:80210614 G A 0.149301 3.4064e-05
14:80210712 C T 0.711563 -1.6368e-04
14:80216663 G A 1.169668 -3.7243e-05
14:80243323 C T 0.148100 7.8287e-06
14:80246174 C T 0.037394 1.0624e-04
14:80247360 G A 1.021227 -3.1015e-05
14:80260825 G A 0.054701 -1.9622e-04
14:80261202 G A 0.117126 1.0944e-05
14:80262418 T C 0.024441 -1.4996e-05
14:80268231 C T 0.025343 1.7876e-05
14:80270546 G C 0.107171 8.9542e-05
14:80270782 G A 0.231799 4.0399e-05
14:80274098 C G 0.373180 1.6961e-05
14:80286922 T C 0.074133 3.6640e-05
14:80290012 G A 1.142394 1.5788e-05
14:80293337 T C 0.044957 2.7124e-05
14:80297518 G A 0.070621 -1.4290e-04
14:80300677 A C 0.468028 6.9779e-06
14:80302302 A G 1.845038 3.9242e-04
14:80308080 C T 0.297259 3.3590e-05
14:80317318 T C 0.058076 -6.1863e-05
14:80317514 C A 0.771110 -1.8079e-05
14:80324929 T C 0.024479 -8.1002e-06
14:80334036 A G 1.822418 3.4431e-05
14:80337926 A G 0.090680 -8.1430e-06
14:80337984 T C 1.606060 5.9564e-05
14:80338219 C T 0.055710 2.2620e-05
14:80340525 C T 0.677320 1.9819e-06
14:80340787 A G 0.057437 6.4739e-05
14:80350043 C T 0.036505 2.2641e-05
14:80350118 G T 1.822470 2.8805e-05
14:80350164 T C 0.028102 2.0784e-05
14:80363030 C T 1.795258 6.6794e-06
14:80363078 G A 0.193836 -1.3395e-06
14:80369809 G C 0.111634 -7.1860e-05
14:80376074 T C 0.146465 -1.7057e-05
14:80377244 C T 0.204171 -1.4404e-05
14:80381597 C T 1.411139 5.9338e-05
14:80386586 G A 0.115757 -6.5444e-06
14:80389492 T C 0.062994 1.2522e-04
14:80397040 G C 0.056207 1.4220e-05
14:80399981 G T 0.159048 6.2481e-05
14:80403863 G C 0.710842 4.5763e-05
14:80404502 A G 0.347851 1.5768e-05
14:80405359 G T 1.795031 -3.8000e-05
14:80408653 A G 1.194112 1.9987e-05
14:80409192 C T 0.227693 -9.1836e-05
14:80409478 T G 0.376884 -1.8946e-05
14:80410005 A T 0.064571 -2.1917e-05
14:80410118 T C 0.027602 1.1678e-04
14:80410441 C T 0.604982 -6.6135e-05
14:80417121 C T 0.651445 -4.4957e-06
14:80418814 G A 0.433490 -1.6261e-05
14:80430214 C T 1.134708 2.1092e-05
14:80430733 G A 0.041107 -3.0789e-05
14:80433537 C A 0.410591 -6.3781e-05
14:80438310 G C 0.179798 4.2058e-05
14:80439828 G A 0.074886 -2.9132e-05
14:80451449 C T 0.210526 -5.8331e-06
14:80455687 C T 0.029621 8.7361e-05
14:80457806 G T 0.344679 -1.6574e-04
14:80461289 T C 0.753196 -1.0636e-06
14:80468673 A G 0.078330 -2.1061e-05
14:80475911 G A 0.039537 -8.4232e-05
14:80478417 C T 0.286460 2.5585e-05
14:80482819 A G 0.770256 -4.7235e-05
14:80492184 T C 0.033629 4.7887e-05
14:80493255 G A 0.037190 4.3293e-05
14:80493542 G A 0.034373 3.2931e-05
14:80494623 T C 0.137698 2.8643e-07
14:80504017 T C 0.139697 -5.9562e-06
14:80535596 A G 0.333839 3.2498e-05
14:80539682 A G 0.081965 1.4193e-06
14:80540936 C T 0.289378 2.6732e-05
14:80544121 G A 1.440673 -1.2608e-05
14:80550347 C A 0.082231 -6.6121e-05
14:80550457 C T 0.259767 4.6376e-05
14:80552095 A G 0.026381 -7.7719e-06
14:80555155 A C 0.021701 -3.2956e-05
14:80566306 G A 0.355744 -1.0716e-05
14:80568647 A C 0.069410 1.9183e-05
14:80570666 A G 0.078946 -6.0588e-05
14:80570671 G T 0.020429 -6.5811e-05
14:80577440 T C 0.332401 1.1522e-05
14:80582062 G A 0.179049 -4.6500e-05
14:80583884 T C 0.068904 -9.9090e-05
14:80585460 G T 0.331343 2.0842e-05
14:80592113 A G 0.553751 -1.9414e-05
14:80606348 A G 0.148104 3.7484e-05
14:80628610 A G 0.885730 3.5532e-06
14:80642963 A G 0.207134 -1.9378e-05
14:80647620 T G 0.111456 -2.1661e-05
14:80669580 C T 0.731557 1.8408e-05
14:80686824 C T 0.026391 1.4101e-04
14:80691146 T C 0.750213 2.6296e-05
14:80699325 T G 0.178802 -1.0246e-05
14:80699376 G A 0.586173 -2.5282e-05
14:80718966 C T 0.065889 2.6825e-05
14:80742409 A C 0.112128 -1.9523e-05
14:80759331 A G 0.119275 1.5117e-05
14:80770166 A G 0.055710 2.7635e-05
14:80780145 T C 0.027530 -3.0791e-05
14:80783020 T C 1.443613 -2.2844e-06
14:80783517 A G 0.051874 -7.1641e-05
14:80787619 G A 1.394115 -2.7194e-05
14:80788318 A G 0.025973 1.8820e-05
14:80803658 C T 0.036963 -9.1029e-06
14:80808108 A C 0.090410 -2.8421e-06
14:80812363 T C 0.036210 -6.2199e-05
14:80814322 G A 0.052117 6.3777e-06
14:80818532 T C 0.362473 -4.7622e-05
14:80840055 A C 0.108921 -5.0491e-05
14:80840097 C T 0.029033 -5.3739e-05
14:80847724 T C 0.046843 2.7267e-04
14:80852509 G T 0.094516 1.0141e-04
14:80853336 C A 0.538999 -5.2252e-05
14:80857756 A G 1.335831 -1.6104e-05
14:80858785 A G 0.092212 6.4872e-05
14:80864691 C T 0.050533 -8.8934e-05
14:80867397 G A 0.033759 -6.8505e-05
14:80868992 T G 0.054850 -9.9593e-05
14:80871949 C T 0.630773 -4.6341e-05
14:80876111 G A 1.348324 -1.9665e-04
14:80880943 G C 0.064724 -1.5980e-04
14:80881358 T C 0.054447 -1.2055e-04
14:80885680 C T 0.057141 -7.5311e-05
14:80887076 T C 0.054357 -5.5469e-05
14:80887860 G A 0.045544 -2.0809e-05
14:80893646 G A 0.111527 -2.1219e-04
14:80899969 G A 0.081777 -2.5170e-05
14:80914628 C T 0.093578 -2.8623e-04
14:80919694 G A 0.046632 3.1472e-05
14:80921489 G A 0.026687 6.3762e-05
14:80923468 C T 0.756221 -7.8172e-05
14:80945051 G T 0.238777 1.0179e-04
14:80948833 C A 1.107551 1.0092e-05
14:80950284 A G 0.108531 -3.8451e-05
14:80950963 C T 0.063753 9.2517e-05
14:80965839 G T 0.057976 -7.8726e-05
14:80971261 T C 0.097405 -6.8128e-05
14:80972637 A G 0.235632 1.2345e-04
14:80981911 G A 0.163972 9.4570e-05
14:80989369 C T 1.764417 -4.9836e-05
14:80998930 G T 0.073575 -1.1246e-04
14:80999361 A G 0.517288 3.7642e-06
14:80999842 T C 1.872698 4.6459e-05
14:81000534 C T 0.094153 2.9526e-05
14:81000694 C T 0.020925 -4.5550e-05
14:81001459 A C 0.024587 -1.1105e-05
14:81001809 C G 0.357838 -7.6055e-05
14:81002976 T C 0.117743 8.3583e-05
14:81005393 C T 0.023606 4.7943e-05
14:81018109 T C 0.071796 -2.5110e-05
14:81022639 C T 0.089330 -4.7869e-05
14:81023317 A G 0.029682 -1.5720e-05
14:81024602 C T 1.060280 -2.8828e-05
14:81033179 C A 0.134903 -8.6799e-06
14:81038719 G A 0.370032 4.2820e-05
14:81040093 A G 0.051455 -1.0415e-05
14:81040660 G A 0.070910 -7.4602e-05
14:81044134 A C 0.068885 1.0471e-04
14:81044837 C T 0.134072 -1.5042e-05
14:81045749 A G 0.053669 -7.8723e-05
14:81050435 A G 0.362716 -5.0145e-05
14:81073825 C T 0.033253 -9.9652e-07
14:81074692 A G 0.029478 -5.3405e-05
14:81093500 A G 1.883942 -1.6719e-05
14:81093712 C T 0.326623 3.5323e-05
14:81094189 C T 0.021701 6.4686e-05
14:81095138 C T 0.253315 -2.3198e-05
14:81102059 C T 0.375611 -4.9161e-06
14:81102232 T C 0.083072 5.7030e-05
14:81104208 A G 1.165501 -6.2091e-06
14:81105339 C T 0.041309 2.3578e-06
14:81106428 C T 0.515107 -1.8884e-05
14:81107847 C T 0.093124 -9.5420e-05
14:81121669 A G 1.666749 5.4573e-05
14:81122530 C T 0.085652 -4.3959e-05
14:81125880 T C 0.132842 7.9781e-05
14:81126016 G A 0.027160 1.9356e-05
14:81126429 G C 0.508343 -4.4093e-06
14:81127514 T C 0.262705 -4.8970e-05
14:81132455 C A 0.040802 -4.3931e-06
14:81132673 A C 0.073682 6.6468e-05
14:81133909 T G 0.436609 6.5224e-05
14:81140598 A G 0.224580 -8.0553e-05
14:81146492 T G 1.684399 1.8727e-06
14:81146626 C A 0.311531 1.5655e-07
14:81155690 C T 0.114539 -2.9455e-05
14:81156395 A C 0.062072 -4.9933e-05
14:81162573 G C 0.046956 2.3175e-05
14:81179952 T C 0.050017 6.3597e-05
14:81181809 C A 0.193723 -1.6031e-05
14:81187202 T C 0.084867 3.0109e-05
14:81195148 T C 1.024541 1.1608e-05
14:81197318 A G 0.042042 3.5378e-05
14:81197747 C T 0.341576 2.1583e-05
14:81198771 G A 0.090430 3.4075e-05
14:81199231 G A 1.851569 1.3309e-05
14:81222739 C T 0.065947 1.9124e-05
14:81224300 T C 0.040711 7.6740e-05
14:81226998 A C 0.129927 4.9004e-05
14:81228730 C T 0.828206 4.5346e-05
14:81233482 C T 0.147841 5.5298e-05
14:81233560 A G 0.843318 -4.1855e-06
14:81251255 C T 0.827975 4.3382e-05
14:81257935 C T 0.037862 8.3927e-06
14:81259336 C T 0.024025 4.8212e-05
14:81260408 A G 0.041851 -1.4506e-06
14:81269502 C T 0.063058 -4.9240e-05
14:81282840 A G 0.163167 -7.6370e-05
14:81293204 A G 0.031305 -2.6862e-06
14:81297385 A G 1.144751 -2.9774e-05
14:81304409 A G 0.166316 -8.9869e-05
14:81312152 T C 0.209672 -2.2418e-04
14:81320694 C T 0.043519 -6.7776e-05
14:81323718 G A 0.084766 4.3226e-05
14:81330304 A G 0.066372 -6.1091e-05
14:81359954 C T 0.850374 2.6171e-05
14:81360958 T C 0.988864 5.6769e-05
14:81363850 C T 0.233136 8.0723e-05
14:81368312 T C 0.055356 -2.6524e-05
14:81368817 C T 0.412077 3.3722e-05
14:81382845 A C 0.126386 5.6417e-05
14:81391680 T G 0.070397 4.3676e-05
14:81396669 T C 0.066431 1.8494e-05
14:81400093 C T 0.434285 2.9743e-05
14:81406514 G A 0.298203 -5.2592e-06
14:81415002 A G 0.882822 3.7679e-06
14:81422178 A C 0.109830 2.7197e-05
14:81423877 G A 0.054204 -5.9749e-05
14:81424857 A G 0.087872 2.4350e-05
14:81451229 T C 0.722066 4.0537e-06
14:81454236 T C 0.529674 1.5777e-05
14:81456889 T C 0.193249 -9.6976e-06
14:81464084 C T 0.075522 8.1773e-05
14:81466662 T G 1.734407 -1.7536e-07
14:81470655 A C 1.522946 1.0161e-05
14:81479958 G T 0.034645 1.7811e-05
14:81481332 C A 0.526847 2.7669e-05
14:81483897 A G 0.228494 -4.9961e-05
14:81496452 C A 0.096292 2.3699e-05
14:81499624 A G 0.116899 -4.3771e-05
14:81503553 T C 0.508298 -2.0029e-05
14:81503935 C A 0.051101 -4.2911e-05
14:81514698 G T 0.044522 7.5153e-06
14:81523082 G A 1.607712 2.3840e-05
14:81552437 A G 0.027482 2.5078e-06
14:81558965 G A 0.260215 -1.7458e-05
14:81560244 C A 0.065577 1.0494e-05
14:81561209 G A 0.063292 2.4428e-05
14:81569562 C G 0.094675 9.8727e-06
14:81569678 A G 1.629273 1.8208e-05
14:81575005 A C 1.310203 1.1478e-05
14:81575419 C T 1.173995 3.5197e-05
14:81575454 C T 0.326471 -4.1806e-06
14:81578420 T C 0.043435 2.2501e-05
14:81579335 G T 0.113459 6.5124e-05
14:81586934 C T 0.467752 4.3316e-06
14:81594380 T C 0.126500 -6.5653e-05
14:81596553 G A 0.143274 3.5829e-05
14:81598912 C T 0.098356 -1.2115e-05
14:81600241 G A 0.068667 -1.5200e-05
14:81607064 A C 0.046541 -3.3422e-05
14:81607661 C T 0.561350 -2.7681e-05
14:81610583 C G 1.841286 -7.0055e-06
14:81610942 T C 1.749220 -2.8673e-05
14:81613418 T G 0.172210 -5.2973e-06
14:81614514 G A 0.942333 3.6235e-05
14:81617567 T C 0.027907 1.1763e-05
14:81618582 A G 0.061786 2.2672e-05
14:81619569 C T 0.074324 -2.3374e-05
14:81620883 T G 0.921972 3.2642e-06
14:81621664 A C 1.402509 3.5224e-06
14:81629226 A G 0.035622 4.7410e-05
14:81629448 T C 0.055769 3.1140e-05
14:81631721 A C 1.930564 1.0737e-05
14:81640635 G T 0.042773 -9.4936e-07
14:81651382 C T 0.079943 3.6627e-07
14:81652067 C T 0.121872 1.8714e-04
14:81661050 C T 0.023275 -3.9365e-05
14:81662747 T C 0.063811 9.1753e-06
14:81668555 C A 1.536455 -2.8890e-05
14:81672587 T C 0.029397 1.6457e-05
14:81701618 A T 0.025749 -8.2636e-06
14:81705090 G A 0.222285 -2.5573e-05
14:81712844 G C 0.220289 -3.3761e-05
14:81719357 T C 1.061747 2.0407e-05
14:81722237 A G 0.075003 -2.3218e-05
14:81725929 G C 0.117590 8.2635e-06
14:81726571 A G 0.211724 -4.9530e-05
14:81737076 C A 1.179948 4.0468e-06
14:81743565 C T 0.080709 -4.4113e-05
14:81743718 T C 0.198913 8.7841e-06
14:81744076 T C 0.023051 -5.0980e-05
14:81744736 G A 1.700466 8.6682e-06
14:81746826 T C 1.320258 3.3408e-05
14:81747571 C T 0.133047 -1.0030e-04
14:81756495 C T 0.157416 -1.4675e-04
14:81765127 G A 0.123222 -1.9101e-05
14:81768210 G T 1.098888 1.3807e-04
14:81780858 T C 1.567195 7.2739e-06
14:81781959 T C 0.044769 -2.7881e-05
14:81786388 T C 0.056473 -8.1050e-05
14:81786809 G A 0.197348 -3.4323e-05
14:81787102 A G 0.026083 -7.1692e-05
14:81787482 G A 0.114182 7.4254e-06
14:81793007 T C 0.035629 6.6321e-06
14:81797248 C G 0.215421 6.2136e-05
14:81798340 T C 0.035194 5.1487e-06
14:81798823 C T 0.218150 -2.3307e-05
14:81799798 T C 1.609244 2.0361e-05
14:81801538 C T 1.166591 1.2766e-04
14:81807069 G A 0.061689 -1.1481e-04
14:81819809 G A 0.645905 -1.2844e-05
14:81821798 C G 0.076619 1.1587e-04
14:81824778 C T 0.037988 -5.5663e-05
14:81834388 T C 0.102244 -3.9503e-04
14:81834672 A G 0.876772 -3.4288e-05
14:81855193 C T 0.042902 5.2388e-05
14:81857441 G C 0.120619 -1.7068e-05
14:81867557 G A 0.180146 -3.5101e-05
14:81869899 G A 0.129953 -5.0152e-05
14:81869970 T C 0.323378 -3.9448e-05
14:81870257 C T 0.192911 -6.1444e-05
14:81881126 G A 0.067041 2.2903e-04
14:81881735 T C 1.412610 -1.0009e-04
14:81882508 T G 1.172629 -6.0057e-05
14:81885277 T C 0.043506 -3.8843e-05
14:81890994 C G 0.170954 -7.4624e-05
14:81895823 A G 0.036320 2.8557e-05
14:81901615 C T 0.829403 -5.8101e-05
14:81906004 A G 0.052844 8.8820e-06
14:81919068 C T 0.093926 2.0459e-05
14:81920598 A G 0.767302 -5.0334e-05
14:81922034 A G 0.145968 -1.2360e-05
14:81923513 T C 0.094919 -1.1052e-04
14:81925860 C T 0.185024 -1.1478e-05
14:81926058 T C 0.473085 -1.5013e-05
14:81927409 A G 0.832798 1.3200e-05
14:81932047 G T 0.792645 2.1479e-05
14:81932400 G A 0.101920 2.1262e-05
14:81942261 C T 0.051250 -1.6948e-05
14:81945020 A G 0.107876 5.6513e-06
14:81945991 T C 0.041987 -4.1436e-06
14:81959302 G A 0.154209 2.2837e-07
14:81972441 C T 0.028556 -4.2552e-05
14:81972673 C T 0.399043 -1.0069e-04
14:81973240 A C 0.124913 1.6120e-05
14:82006536 T C 0.091533 -2.1454e-04
14:82027612 T C 1.416962 4.8700e-05
14:82030237 T G 0.070154 -1.4838e-05
14:82040546 G T 0.053737 -6.6273e-07
14:82044364 T C 0.106873 5.9347e-05
14:82048091 C T 0.391960 -6.3444e-05
14:82049701 C T 0.708824 -1.4338e-05
14:82049959 T C 0.545906 -1.7048e-05
14:82055904 A C 0.913786 8.9891e-06
14:82062991 C T 0.543751 5.2289e-05
14:82065377 T C 0.248582 -1.2466e-04
14:82067572 G T 1.244577 -1.3726e-04
14:82073896 A G 0.099278 -2.7815e-05
14:82074186 C T 0.053850 5.7684e-05
14:82090666 T C 0.034736 -1.1521e-04
14:82100245 C T 1.112589 1.8633e-05
14:82110476 T C 0.093387 -6.5453e-05
14:82111181 A G 0.373456 -2.4840e-05
14:82116341 T C 0.052305 -1.2386e-05
14:82120479 G A 0.071264 1.1370e-05
14:82133089 C T 0.245619 -4.5555e-05
14:82139633 T A 0.546108 -1.3270e-05
14:82140300 C T 0.124835 -5.6063e-05
14:82160194 C T 0.917957 -2.0601e-05
14:82174341 T C 0.126799 -3.5287e-05
14:82180614 C A 1.496227 3.7804e-06
14:82185592 C G 0.202068 5.7491e-05
14:82187708 C T 0.339824 1.3733e-05
14:82193795 A G 0.182983 -1.6577e-05
14:82209034 A G 1.958110 3.5958e-05
14:82209820 C A 0.169370 -2.1589e-05
14:82217909 T A 0.078473 -1.9839e-04
14:82218469 T G 0.069790 -7.9814e-06
14:82229861 G A 0.029543 -2.0097e-06
14:82250713 G T 0.027573 -1.0368e-07
14:82251849 A G 0.416495 -3.5755e-05
14:82258639 T G 0.186501 -6.3135e-06
14:82267267 G C 0.565387 3.1619e-05
14:82268455 G A 0.065003 3.8148e-05
14:82270572 G A 0.040858 7.5922e-06
14:82271725 C T 1.031137 4.7192e-05
14:82283082 A G 1.444772 1.4298e-05
14:82287806 G A 0.174453 -3.8478e-06
14:82288628 A G 0.169347 -1.2304e-05
14:82289273 C T 0.715188 -2.1852e-05
14:82292176 T C 0.203119 8.2927e-06
14:82293799 A T 1.215343 -3.5445e-05
14:82297198 A G 0.061721 -6.0445e-05
14:82298300 A G 0.188977 -1.6439e-05
14:82299173 T A 1.180954 6.8795e-05
14:82299541 G A 0.060384 4.3247e-05
14:82300192 T C 0.237346 -9.0889e-06
14:82304506 A G 0.159022 -9.6116e-05
14:82333602 T C 0.032850 1.2695e-05
14:82334611 T C 0.132203 5.0518e-05
14:82343623 A G 0.040871 -4.0995e-06
14:82347371 T C 0.038469 8.6296e-05
14:82360895 G T 0.869569 2.8184e-06
14:82373178 T C 0.139441 1.2038e-05
14:82379540 A G 0.049556 -4.1422e-05
14:82382925 T G 0.058703 -1.4893e-05
14:82395020 C A 0.372340 6.9921e-05
14:82396201 T C 0.076785 -1.6274e-07
14:82396252 G A 0.060848 5.7135e-06
14:82409356 A G 0.074217 4.6018e-05
14:82410620 T C 0.034411 -4.5448e-05
14:82421003 G A 0.520502 5.4606e-05
14:82424266 C T 0.075480 9.2091e-07
14:82430988 T C 0.091585 -7.8595e-05
14:82430998 C T 0.665980 2.2630e-06
14:82432372 C T 0.043892 3.7067e-05
14:82433929 T C 0.245071 -6.0445e-05
14:82440755 C T 0.040562 1.3265e-06
14:82445130 A G 0.027664 5.9267e-05
14:82452908 A G 1.787731 -2.7945e-05
14:82454275 G A 1.413278 -4.5037e-05
14:82458472 T G 0.835901 -8.1640e-05
14:82459297 G A 1.841185 -2.2918e-05
14:82462847 C T 1.104867 -1.0330e-04
14:82463867 G A 0.154277 1.7650e-06
14:82466792 T G 0.131885 -3.0150e-05
14:82467586 T C 0.073068 3.7679e-05
14:82469360 T G 1.323786 -7.8187e-06
14:82473102 A G 0.197569 5.2947e-05
14:82496230 C G 0.120573 -1.1265e-04
14:82496822 T C 1.748061 -1.9640e-04
14:82507079 T C 1.946659 -9.2224e-05
14:82508053 A G 0.225148 -1.0822e-04
14:82510077 T C 0.298401 3.2048e-05
14:82510563 A G 1.032610 -1.3158e-05
14:82525581 A G 0.322485 7.6298e-05
14:82542265 G A 0.361398 -5.1583e-06
14:82543157 A G 0.035187 -4.6113e-05
14:82547222 T C 0.023107 3.3011e-05
14:82550856 G A 0.020137 -7.0068e-07
14:82551186 C T 0.307571 -6.6080e-05
14:82555281 G A 1.036502 9.6789e-05
14:82555706 G T 0.202230 4.8377e-05
14:82560428 T C 0.046395 1.0088e-05
14:82562724 T C 1.624265 -5.3343e-05
14:82562772 T C 0.085172 4.8115e-05
14:82568818 A G 0.045658 -7.9552e-06
14:82577784 G A 0.020461 -7.7100e-06
14:82578829 G T 0.039556 4.9511e-06
14:82586324 G A 1.162771 5.4769e-05
14:82586465 A G 0.077064 2.9322e-05
14:82591434 A G 0.179364 -2.1131e-04
14:82599970 C T 0.129269 -1.4080e-05
14:82613787 C A 0.312501 2.4593e-05
14:82624339 T G 0.085698 1.5931e-04
14:82626411 T G 0.057635 -1.2863e-05
14:82626451 A G 0.035307 -5.3472e-06
14:82628192 C T 0.054100 -1.2410e-05
14:82628730 T C 0.023103 -5.7699e-06
14:82646547 G T 0.092348 -2.3780e-05
14:82649293 T C 0.029442 -1.1027e-05
14:82657395 T G 0.197592 9.3450e-05
14:82658076 T G 0.128856 -7.3183e-05
14:82659624 G T 0.020432 -1.1204e-05
14:82661389 G A 0.957409 -1.8848e-05
14:82667289 G A 1.886295 3.7860e-05
14:82670994 T C 0.036203 2.5736e-05
14:82671043 T C 0.071273 -1.5911e-05
14:82674290 T C 0.100355 4.6831e-05
14:82674427 C G 0.157101 -4.6192e-05
14:82683633 A G 0.360399 2.8935e-04
14:82691200 T C 0.154293 -5.3185e-05
14:82695681 A G 0.072624 -1.6821e-05
14:82703080 T C 0.162856 -5.8129e-06
14:82724984 T C 0.329642 1.3798e-05
14:82737243 T G 0.358182 -3.1073e-05
14:82746518 T C 0.103760 7.3715e-05
14:82747515 C T 0.084685 -5.0890e-06
14:82748240 C G 0.331872 5.4676e-06
14:82755793 G A 0.069352 -2.9476e-05
14:82758630 C T 0.978218 7.2293e-05
14:82774372 A G 0.042425 9.5410e-06
14:82783075 C T 0.832980 -9.5527e-05
14:82791975 A G 0.044418 8.4888e-05
14:82792541 T C 0.021422 -2.9389e-05
14:82795780 G A 0.038907 -3.7835e-05
14:82808940 G A 0.061010 -2.0110e-05
14:82810230 G A 0.234330 -4.1413e-05
14:82824290 A G 0.131528 9.5691e-06
14:82825294 G T 1.244908 -7.5258e-05
14:82826357 A G 0.124338 1.0328e-04
14:82826544 A T 0.028202 1.3244e-06
14:82829319 C T 0.079154 -1.1863e-05
14:82832692 T G 0.069375 -2.1638e-06
14:82833609 A G 0.394421 8.2463e-05
14:82833704 G A 1.058411 -1.1321e-04
14:82853905 A G 0.060202 -1.7471e-05
14:82855111 T C 1.487947 -6.3293e-06
14:82861504 G A 0.309369 6.3583e-05
14:82862958 T C 0.083461 -1.2861e-04
14:82876217 A G 0.264837 2.2997e-04
14:82877566 G C 0.238060 -1.2340e-04
14:82886554 T C 0.026612 -2.5503e-05
14:82887739 T C 0.998406 5.2988e-06
14:82891264 T C 0.113893 -5.7907e-08
14:82900832 T C 0.062098 1.0748e-04
14:82904287 A G 0.257271 7.4599e-05
14:82925331 C A 0.078219 -3.6214e-06
14:82927545 A G 0.100151 1.5659e-05
14:82928140 A G 0.262825 7.6282e-05
14:82929718 A G 0.054318 -1.8492e-04
14:82931117 T G 0.030984 6.3032e-05
14:82938693 T C 0.020747 2.7010e-06
14:82941991 A G 0.745715 -7.6489e-05
14:82942293 G A 0.444168 7.3398e-05
14:82944877 G A 0.079105 -4.3285e-05
14:82953176 A G 0.083688 1.0119e-04
14:82953854 T C 0.364517 3.4051e-05
14:82953924 C T 0.439368 2.1232e-05
14:82955550 G C 0.178215 2.6442e-04
14:82956823 C T 0.021987 1.3688e-04
14:82959764 C T 1.754861 -1.3949e-05
14:82963668 C A 0.493231 1.1389e-04
14:82964866 T G 0.020994 3.8182e-05
14:82984940 G T 0.776472 -9.5802e-06
14:82986344 C A 0.188633 -1.9744e-04
14:82994812 G A 0.488846 7.4194e-05
14:82996427 T C 0.081563 -2.8127e-04
14:83013876 G C 0.387666 4.5946e-05
14:83015869 C T 0.105928 -4.6133e-05
14:83022136 G A 0.046833 3.1510e-04
14:83022282 A C 1.571681 -7.4825e-05
14:83030240 C T 0.049092 4.4532e-05
14:83039105 T C 0.033516 -2.1745e-05
14:83040373 A G 0.088895 3.3566e-05
14:83049467 G A 0.190110 3.0879e-05
14:83053482 G T 0.097304 1.0127e-04
14:83057383 T C 0.026764 -3.5793e-05
14:83058722 A G 0.089547 4.1285e-05
14:83061407 G T 0.449313 6.0915e-05
14:83066038 C T 0.743076 7.2547e-04
14:83074963 C T 0.558438 1.5341e-04
14:83077368 T C 0.055713 -2.1396e-05
14:83077380 G C 0.127782 4.5381e-05
14:83077733 G T 0.613541 9.2947e-05
14:83082550 G C 0.108992 6.5791e-04
14:83094138 T C 0.612311 9.2853e-05
14:83108635 G T 0.189468 4.8075e-05
14:83111385 C T 0.070865 -4.5251e-05
14:83111714 G A 0.058498 2.7772e-05
14:83113903 G A 0.395144 2.1964e-05
14:83126007 G A 0.058894 -4.4453e-05
14:83133909 A C 1.077009 5.6809e-05
14:83134987 G A 0.058284 7.3687e-05
14:83136530 G A 0.466405 4.3943e-05
14:83143138 G A 0.064584 3.8462e-05
14:83145596 C T 0.199387 -8.5941e-05
14:83150021 A G 0.043035 -3.4668e-05
14:83153953 T A 0.279794 1.5875e-04
14:83161634 A G 0.608643 -7.4349e-05
14:83163139 A C 0.129694 9.9148e-05
14:83163335 G T 0.436901 1.6424e-04
14:83173687 T C 0.079297 7.8476e-05
14:83176411 A G 0.067109 5.8968e-05
14:83176692 C T 0.086467 7.4083e-06
14:83177840 T C 0.053139 -1.1713e-05
14:83182532 C A 0.032974 -1.1487e-05
14:83195794 T C 0.140875 3.6461e-05
14:83200746 C T 1.838897 -1.8692e-05
14:83208379 T C 0.021860 5.0577e-06
14:83212101 T C 0.049024 8.7732e-05
14:83214639 T C 0.084958 2.3552e-05
14:83214659 C A 0.079901 -5.8252e-05
14:83218354 T C 1.203690 -1.4620e-04
14:83219238 A G 0.604460 -4.3107e-05
14:83222515 C G 1.916659 -2.3276e-05
14:83223401 A G 0.539301 -1.1265e-04
14:83229938 C A 0.636537 -7.8906e-06
14:83231703 C T 0.708876 9.0511e-07
14:83239164 A C 0.049060 3.7005e-05
14:83241643 A G 0.140801 -1.6334e-05
14:83249241 A G 0.030559 3.7872e-05
14:83250054 C A 0.050777 -1.6855e-05
14:83255205 C G 0.161940 2.2243e-04
14:83256202 A G 0.104572 -4.0761e-05
14:83256589 T C 1.259167 -4.9686e-05
14:83257787 C T 0.127483 -1.5410e-05
14:83258595 C T 1.432149 -4.5026e-05
14:83258878 A G 0.131875 2.7260e-05
14:83261245 T C 0.141427 -1.2430e-05
14:83261763 A G 0.752651 -5.1112e-05
14:83262064 A G 0.435203 -1.8784e-05
14:83262456 T C 0.055405 1.1332e-04
14:83264580 G A 0.637216 -8.8956e-06
14:83265587 C T 0.041172 -3.2317e-06
14:83267761 G A 1.065817 3.9928e-06
14:83268537 A G 0.093484 9.8680e-06
14:83269078 T A 0.179240 6.6478e-06
14:83272825 T C 0.020104 -6.4043e-06
14:83275330 C T 0.549701 -1.5901e-05
14:83284434 G A 0.109145 5.7163e-05
14:83286101 T C 0.052159 -1.3399e-05
14:83289053 C A 0.169951 -2.6700e-05
14:83301137 G A 0.439335 -1.4113e-04
14:83307073 C T 1.571869 -2.3027e-05
14:83313423 C T 0.031854 -4.2836e-05
14:83314666 A C 0.031545 1.0126e-05
14:83317002 A G 0.026183 -6.1167e-06
14:83322964 A C 0.181772 2.7157e-05
14:83328086 C A 0.178623 -1.1500e-05
14:83328119 T C 1.387815 5.4346e-05
14:83328866 A G 0.214638 1.8965e-05
14:83339539 T G 0.130674 1.3239e-04
14:83340568 G T 1.413924 6.4068e-05
14:83349618 T C 0.257804 -2.8664e-05
14:83352936 G A 0.132982 -3.3724e-05
14:83354938 A G 0.147000 -7.2597e-05
14:83359637 T C 0.032685 9.6653e-06
14:83364679 C A 0.255736 -1.5100e-05
14:83366081 C T 0.378912 6.1556e-05
14:83368611 T C 0.454655 7.7029e-07
14:83369947 C A 0.038696 -2.3326e-05
14:83370497 T C 1.693406 1.3948e-05
14:83372787 T C 1.345919 3.0408e-05
14:83373571 G A 0.106393 -1.7646e-05
14:83385319 A G 0.143261 -5.9641e-05
14:83385440 C T 0.145452 3.5588e-05
14:83394142 G A 0.411224 1.8894e-05
14:83394430 A G 1.904630 3.5115e-05
14:83399432 G T 0.471134 -5.9068e-06
14:83400851 G A 0.882864 2.1895e-05
14:83405833 C G 0.057521 7.6511e-05
14:83417466 G A 1.012824 1.0327e-05
14:83418079 C G 0.163508 4.6513e-05
14:83418316 C A 0.173593 1.0139e-04
14:83421618 G A 0.069933 -4.7713e-05
14:83425981 C A 0.129824 -1.0167e-05
14:83426730 T C 0.360227 -1.1783e-05
14:83428370 C T 0.130619 5.9699e-05
14:83437529 G A 0.207303 8.2579e-05
14:83439837 T C 0.117379 9.1882e-06
14:83445649 G A 0.149999 -6.6892e-05
14:83447335 T C 0.034382 -9.3527e-06
14:83448620 C G 0.557510 6.7228e-06
14:83451699 G A 0.198883 1.4482e-04
14:83464657 C T 0.035087 2.3332e-05
14:83467394 C T 0.083977 6.2008e-05
14:83467690 A G 0.039420 -6.4302e-05
14:83468214 G A 0.169873 8.9254e-05
14:83485260 T C 0.045655 6.2217e-05
14:83489324 T C 0.448995 7.2292e-06
14:83502288 C A 0.273234 -4.2551e-04
14:83504098 T C 0.041688 7.0339e-05
14:83506117 C T 0.909469 3.1816e-05
14:83507723 C T 0.136929 -2.0613e-05
14:83515673 G A 0.284558 2.3655e-05
14:83517221 G A 0.046667 1.0490e-04
14:83521062 T C 0.027134 -4.3988e-05
14:83524892 G A 0.398851 -3.8018e-05
14:83527514 A G 0.086821 -1.5990e-04
14:83538303 T C 0.143858 4.3313e-05
14:83540958 G A 1.270757 -1.1385e-05
14:83546370 G A 0.038423 -9.4479e-06
14:83551276 G A 0.149415 -3.2445e-05
14:83552663 T C 0.032951 -1.7447e-05
14:83558040 C T 1.961035 -1.1206e-05
14:83570084 T C 0.166702 -2.9183e-05
14:83573750 G T 0.038975 -7.7442e-07
14:83575643 T C 0.963466 -7.8190e-06
14:83589975 T C 1.210555 -1.6654e-05
14:83590161 G C 0.027229 -1.1387e-05
14:83596318 G A 0.029007 4.3038e-06
14:83596807 T G 0.149769 -3.1969e-05
14:83597012 T C 0.073111 1.1719e-05
14:83605607 T C 0.084211 4.7937e-05
14:83609608 C T 0.026521 -4.1200e-06
14:83618392 G A 0.128246 1.3232e-04
14:83625007 A G 0.124897 3.6678e-05
14:83627593 T C 0.023892 3.9799e-05
14:83632616 C T 0.116675 -5.7451e-05
14:83646648 T C 0.026518 -5.3109e-06
14:83651817 G C 0.057297 2.8720e-05
14:83653426 G T 0.042448 -3.8577e-05
14:83661549 T C 0.321031 -6.5999e-05
14:83665111 T C 0.546640 1.4341e-06
14:83688517 C T 0.124987 3.8213e-05
14:83692720 T C 0.028978 -1.0859e-04
14:83697989 G T 0.046346 -1.1382e-04
14:83700308 A G 0.340223 2.7674e-05
14:83708871 C T 1.581285 1.4289e-04
14:83709233 C T 0.039575 -2.1722e-05
14:83714880 G A 0.035745 -1.9562e-05
14:83715893 C G 0.041094 1.0750e-05
14:83732530 C T 0.098509 -6.4796e-05
14:83739196 C T 0.069027 -2.2606e-06
14:83747622 T C 0.553047 2.0101e-05
14:83769962 A G 0.148029 -5.5329e-05
14:83771401 A G 1.843409 -1.8943e-05
14:83775268 A G 0.084279 7.6037e-06
14:83779027 G A 0.068852 -2.8720e-06
14:83781389 A G 0.236706 -2.6143e-05
14:83786596 G T 0.069797 -3.9733e-05
14:83790259 G T 0.188786 1.1501e-07
14:83790440 G A 0.069988 -3.9447e-06
14:83798831 T C 0.033133 -6.0729e-06
14:83821017 G A 0.258092 -4.3798e-06
14:83834786 G A 0.253506 -2.1144e-05
14:83844095 T C 0.839332 4.3359e-05
14:83846773 T G 1.932901 2.4653e-05
14:83849377 T C 0.056645 -1.0018e-04
14:83851575 A G 0.817413 -3.0771e-05
14:83867201 T G 0.037878 7.3343e-05
14:83867535 G A 0.692072 5.3471e-05
14:83868945 T C 0.067262 -7.1418e-05
14:83874453 T G 0.078632 3.6786e-05
14:83875349 G A 0.130499 2.1806e-05
14:83886160 G A 0.062860 -3.3798e-05
14:83893484 T C 1.119161 -8.3443e-05
14:83909578 C T 0.139506 2.5712e-05
14:83910300 C A 0.029871 4.1936e-05
14:83912595 G A 1.840325 -2.8354e-06
14:83921912 A C 0.044697 3.3713e-06
14:83924135 T C 0.120937 -4.6321e-05
14:83929692 C T 0.049787 9.9325e-05
14:83930712 A G 0.256531 2.3732e-05
14:83931007 T C 0.114530 1.6511e-06
14:83947495 G C 1.085032 2.6930e-05
14:83949611 C T 0.133482 -2.7833e-05
14:83951017 T G 0.061494 -1.1807e-04
14:83951809 A C 0.042893 2.2256e-05
14:83951968 A C 0.025538 -1.5001e-06
14:83967068 C T 0.093617 2.7573e-05
14:83970270 A G 0.041062 6.2538e-05
14:83971345 T C 0.065652 1.4347e-05
14:83973260 C A 0.854954 2.6763e-05
14:83975699 T C 1.076110 1.4443e-05
14:83979084 T C 0.044171 2.5633e-05
14:83981703 A G 0.131849 2.8164e-06
14:83997052 A G 0.032435 -3.9949e-05
14:83998878 G A 1.004982 1.3805e-05
14:83999336 T C 0.054912 -2.1270e-05
14:83999589 G A 0.192165 -1.0416e-05
14:83999677 A C 0.056794 -2.9197e-05
14:83999743 A G 0.850871 -1.1834e-04
14:84001479 C T 0.942596 -7.6963e-05
14:84001998 C T 0.186063 -7.9324e-05
14:84028498 G A 0.024320 -1.0923e-05
14:84063580 G A 1.483380 5.2291e-06
14:84080214 G A 0.129184 -9.0446e-06
14:84081594 A G 0.482815 3.8401e-05
14:84083811 G T 1.145316 5.6137e-05
14:84086981 C T 0.132112 1.3390e-05
14:84090962 T C 0.287846 1.9301e-05
14:84092923 A G 1.414668 1.4080e-05
14:84100567 C T 0.138967 -6.1077e-05
14:84115058 C T 0.134786 1.5608e-04
14:84116748 A G 0.303994 2.0901e-05
14:84119756 G A 1.511264 2.4595e-05
14:84126127 A G 0.209335 2.1831e-05
14:84127410 G A 0.059926 -2.5765e-06
14:84131434 A G 0.063441 -5.3652e-05
14:84132020 T C 0.030909 -6.3852e-05
14:84136554 A C 0.111722 -4.8919e-05
14:84142856 C T 0.942878 4.0870e-05
14:84158504 A T 0.097110 -8.7289e-06
14:84163198 A G 0.032974 -5.2985e-05
14:84177779 T C 0.263734 2.2306e-05
14:84178727 C T 0.027394 -8.1361e-05
14:84180132 C T 0.367542 1.1999e-05
14:84194389 T C 0.029598 -4.5067e-06
14:84194540 G A 0.045869 -4.4560e-05
14:84209195 A G 0.450309 2.0209e-05
14:84210553 G A 0.069514 -1.6720e-06
14:84210672 G A 0.521355 -2.0315e-05
14:84211769 G A 1.398332 -1.1668e-05
14:84219900 A G 0.100041 1.7884e-06
14:84226305 G A 0.044684 -3.3330e-05
14:84232174 G A 1.400237 -7.1659e-06
14:84235570 C A 0.031568 -5.8805e-05
14:84242268 A G 1.587929 3.1866e-05
14:84243611 G T 0.550885 -7.1703e-05
14:84244339 A C 0.236034 -2.4314e-05
14:84246792 C T 1.778030 -1.2578e-05
14:84251486 T C 0.099249 -5.9810e-06
14:84256553 T G 0.024230 -2.3358e-05
14:84257037 A G 0.036619 -1.0350e-04
14:84259023 C T 0.096142 -2.8842e-05
14:84259791 G T 0.239650 -1.6773e-05
14:84264595 G C 0.674587 -5.0882e-05
14:84273795 A C 0.122871 7.2779e-06
14:84274399 C T 0.508239 -4.3158e-05
14:84276037 T C 0.238478 -2.7799e-05
14:84284408 G T 0.297924 -5.2682e-05
14:84287568 T C 0.051026 -7.1420e-05
14:84290542 A G 0.097752 1.0179e-04
14:84303807 A G 0.226713 -6.3179e-06
14:84314488 G A 0.152284 -4.6912e-05
14:84319597 T G 0.058557 4.4546e-05
14:84319729 G A 0.124027 -1.0640e-04
14:84324438 C T 0.600357 -4.8250e-06
14:84325248 C T 0.296272 7.6759e-05
14:84329748 A C 0.030838 3.4000e-05
14:84346195 T C 0.112180 4.5052e-05
14:84359645 A G 0.036161 -1.2468e-04
14:84375687 G A 0.020023 2.6252e-05
14:84377228 T C 0.563946 2.4895e-05
14:84378521 T G 0.203794 -5.1495e-06
14:84382486 A G 0.080663 -2.2654e-05
14:84399769 A G 1.207907 -2.1655e-05
14:84409474 T C 0.044217 9.9477e-07
14:84413122 T C 0.132255 -2.8693e-05
14:84419251 A G 1.954423 -3.7143e-05
14:84421712 T C 0.387738 1.0029e-05
14:84425231 C G 0.042597 3.6847e-06
14:84432898 C T 0.123231 -7.8989e-05
14:84435876 A C 0.024609 3.2637e-06
14:84438761 T C 1.071585 1.2231e-06
14:84440363 G A 0.078382 -1.9079e-05
14:84441623 C T 0.047898 -7.2633e-06
14:84455555 C T 0.447313 -3.9901e-05
14:84458046 A C 0.078687 1.1029e-04
14:84460810 C T 0.051286 -1.2282e-04
14:84463788 C T 0.632561 2.1697e-05
14:84469740 A G 0.052740 -6.4536e-05
14:84470423 A G 0.061595 -1.5445e-04
14:84471565 C T 0.039605 -3.3540e-05
14:84471634 G A 1.245025 -1.6300e-05
14:84477484 C A 1.665668 -2.6302e-05
14:84485028 A C 0.404268 -2.3179e-05
14:84485390 G A 0.364712 -1.4942e-05
14:84505181 A G 0.029348 1.2534e-05
14:84508641 T C 0.027183 -5.3173e-05
14:84509996 T C 0.047443 -3.1171e-05
14:84516643 C A 0.045230 -2.0751e-05
14:84529934 T C 0.136224 -7.6266e-07
14:84539299 C T 0.034028 -3.9428e-05
14:84544301 C G 0.044869 -3.0766e-05
14:84562483 C T 0.073114 -4.3544e-05
14:84563052 T C 0.251250 2.2404e-05
14:84563846 A C 0.035122 -1.0028e-05
14:84572495 G T 0.105182 -6.8602e-06
14:84573532 A C 1.379734 2.7950e-05
14:84586827 G A 0.374751 2.6792e-06
14:84594167 T C 1.388458 3.7462e-05
14:84606845 C A 0.116954 5.7915e-06
14:84607041 C T 1.423564 2.7230e-05
14:84611008 T C 0.190905 -7.1416e-05
14:84616115 C T 1.340048 1.9861e-05
14:84622854 C T 0.211136 9.0114e-06
14:84628673 C T 0.581963 -2.8022e-05
14:84630872 G A 0.073153 -4.3359e-05
14:84634432 G A 0.300631 -1.1486e-04
14:84654448 G A 0.101904 -3.8137e-06
14:84671390 T C 0.158792 6.6909e-06
14:84682351 G A 0.037988 6.3020e-05
14:84683440 A C 0.022308 -1.9084e-05
14:84697495 A G 1.235083 -1.7130e-05
14:84702576 A G 1.532943 1.3041e-05
14:84704145 A G 0.299385 6.2004e-06
14:84708524 T C 0.034515 9.9561e-06
14:84708764 A C 0.064227 -1.1851e-05
14:84713607 A G 0.063084 8.8923e-05
14:84715795 G A 0.772109 2.9749e-05
14:84719361 A T 0.026365 -5.3312e-05
14:84723226 G T 1.518064 1.3086e-05
14:84729517 C T 1.038521 4.1496e-06
14:84729851 T C 0.480310 8.9457e-06
14:84740758 A G 0.039371 -2.7838e-05
14:84765126 T C 0.135176 -1.4083e-05
14:84768408 G A 0.070780 -8.1270e-06
14:84775209 A G 0.939808 -8.2269e-06
14:84789486 C A 0.050585 -1.6409e-05
14:84795619 C A 0.118749 -4.6837e-05
14:84796117 T C 0.166971 -2.0765e-05
14:84804488 T C 0.024992 1.8502e-04
14:84810351 G A 0.235788 2.2535e-05
14:84828418 A G 0.154796 1.4733e-05
14:84829006 A G 0.214093 -2.5505e-05
14:84839683 T G 0.351713 -6.1320e-06
14:84843923 T C 0.033912 -1.6186e-05
14:84856376 T G 0.222957 3.1372e-05
14:84867375 T G 0.073906 1.7875e-06
14:84870088 T G 0.700060 1.4307e-06
14:84873191 A G 0.106909 4.7473e-06
14:84880551 G T 0.045200 -1.1946e-05
14:84897147 A G 0.111284 4.8370e-05
14:84907162 C T 0.023081 -2.2510e-05
14:84917069 A C 0.778192 -5.3229e-05
14:84920365 T C 0.022191 -5.2552e-05
14:84938169 T C 0.085457 -8.0945e-06
14:84942340 T C 0.067849 -1.0083e-04
14:84959510 T C 0.022808 6.0558e-05
14:84959799 A C 0.026021 8.9269e-05
14:84985860 C T 1.551801 -1.4558e-04
14:84987554 T C 0.053386 -2.6801e-05
14:84995793 C T 0.423158 1.7873e-04
14:85019897 A C 0.030637 -6.7467e-05
14:85025653 T C 0.491767 -3.4437e-05
14:85025827 A G 1.404651 8.9395e-06
14:85032707 G A 1.087025 -2.5193e-05
14:85034022 A C 1.961921 -1.2754e-05
14:85038527 G C 0.049864 1.8543e-05
14:85039015 G A 0.530385 -1.5579e-05
14:85039240 G A 1.617884 5.2066e-05
14:85039577 A C 0.041770 -2.0104e-05
14:85044684 T G 0.252782 8.3196e-06
14:85048815 C T 0.999601 2.7482e-05
14:85052041 G T 0.046817 -3.5031e-05
14:85057504 C T 0.228673 -3.2882e-05
14:85057698 C T 0.074759 2.4794e-05
14:85066093 A G 0.110476 -7.0068e-05
14:85074995 C T 0.298638 4.4558e-05
14:85076353 T C 0.039783 -3.8484e-05
14:85078384 T G 0.638050 -4.0067e-05
14:85084507 T C 0.069670 9.1152e-06
14:85088706 C T 0.038190 4.6816e-05
14:85095687 T C 0.757195 -1.4720e-05
14:85108367 T C 0.031919 -3.7767e-05
14:85109747 C A 0.589604 7.4161e-06
14:85113652 C A 0.086012 3.0726e-05
14:85114009 G A 0.018613 1.1559e-04
14:85135584 T C 0.464957 -8.4050e-06
14:85140984 A G 1.708230 5.3033e-07
14:85143654 A C 0.073627 2.1847e-05
14:85147599 A G 0.102582 -5.2786e-05
14:85153170 G T 1.635664 3.4993e-06
14:85157846 A C 0.097957 -2.1282e-05
14:85159072 G A 0.075512 5.0317e-05
14:85161244 C T 0.034087 2.5915e-05
14:85161541 C T 0.103783 1.7999e-05
14:85164660 G A 0.494721 8.1106e-06
14:85172137 A C 0.103160 -6.8519e-06
14:85173227 C T 0.827806 -1.6335e-05
14:85184082 T C 0.044233 -3.4387e-05
14:85184503 G T 0.027975 -4.4573e-05
14:85185285 C T 0.488463 -3.3316e-05
14:85199077 A G 0.048800 -6.6638e-05
14:85202017 C T 0.354047 2.9801e-05
14:85203884 C T 0.308161 -4.1450e-05
14:85204231 G A 0.074555 1.7743e-05
14:85217777 A G 1.614411 -5.5033e-05
14:85224958 A G 0.073662 -4.1422e-05
14:85226972 C T 0.630588 -6.8203e-06
14:85230260 C T 0.068933 -1.6437e-05
14:85233350 G T 0.693082 -3.0120e-05
14:85233791 G A 0.246635 -1.0322e-04
14:85235482 C T 0.020526 -8.1303e-05
14:85243917 C T 0.062409 3.2019e-05
14:85257945 A G 0.026898 1.6836e-05
14:85259883 G A 0.049563 1.2207e-05
14:85272343 G A 0.713741 3.3988e-05
14:85276825 C T 0.089070 -5.7392e-06
14:85278343 G A 1.282887 1.4236e-05
14:85279667 G A 0.573521 -1.6718e-05
14:85283229 T C 0.109719 4.8195e-05
14:85287014 C T 0.328649 -7.6440e-06
14:85302957 C T 0.288356 6.8979e-05
14:85304288 A G 0.054639 -1.7614e-05
14:85310791 A G 0.673286 -1.0173e-05
14:85313024 G C 0.027592 2.5727e-05
14:85336215 G T 0.237988 -6.6772e-05
14:85350543 T C 0.106905 -2.1401e-05
14:85353547 G A 0.057476 4.2044e-05
14:85361967 G A 0.248865 -1.4492e-05
14:85366143 G A 0.245658 9.8444e-06
14:85388834 A G 0.068466 9.3040e-06
14:85389034 A G 0.231617 7.6299e-05
14:85389462 A G 0.021837 -3.4906e-05
14:85394158 T C 0.099499 -5.7552e-05
14:85396705 T C 0.022629 9.0998e-05
14:85396939 A G 0.074802 -4.5118e-05
14:85411159 T G 0.022370 6.9884e-05
14:85411463 T C 0.268037 4.9966e-05
14:85425061 A G 0.556987 -3.1405e-05
14:85426614 A G 0.037660 -4.1410e-05
14:85428969 A G 0.064467 -1.0533e-05
14:85435351 T C 0.364673 5.7302e-06
14:85441441 G A 0.088398 2.0284e-04
14:85448621 C T 1.219066 -4.0324e-05
14:85457407 G A 0.221798 -4.3913e-05
14:85468837 C T 0.065444 -2.8068e-05
14:85469358 G A 0.038245 -1.0771e-05
14:85475673 T C 1.622279 -3.2287e-05
14:85478265 A G 0.403720 3.0044e-05
14:85481250 T G 0.209945 -4.2370e-05
14:85493834 A G 0.265626 5.1353e-05
14:85496412 T C 0.030020 -5.8135e-06
14:85505333 G A 0.046005 -6.4451e-05
14:85506795 A G 0.066168 2.8094e-05
14:85507668 T C 0.102670 2.1134e-05
14:85509687 A C 0.070504 -2.6482e-05
14:85516429 C G 0.180392 -1.0116e-05
14:85523839 C T 0.606667 6.8504e-06
14:85528008 A G 0.027582 2.5731e-05
14:85528116 C T 0.107496 -3.8100e-06
14:85540136 G A 0.408799 -1.3299e-04
14:85551548 A G 0.032753 1.7677e-05
14:85552142 G A 0.180282 -3.4623e-05
14:85552561 C T 0.035242 -2.4273e-05
14:85554215 T C 0.061880 -1.9387e-05
14:85564900 C T 0.055025 -7.6988e-05
14:85565605 G A 0.173372 -3.5830e-05
14:85566856 A G 0.660760 2.6295e-04
14:85570036 G A 0.966673 1.4798e-05
14:85575915 C G 0.486580 7.2095e-06
14:85582833 A C 0.195654 -6.8394e-05
14:85584388 G A 0.109320 2.7593e-04
14:85585719 A C 0.245444 5.8410e-05
14:85587984 G A 0.074896 7.0917e-05
14:85591899 C T 0.467788 1.3314e-05
14:85594952 A G 0.031620 -1.7285e-05
14:85602715 T C 1.107954 -1.4560e-04
14:85607490 T C 0.173051 -1.5527e-04
14:85632905 A G 0.074321 -4.0241e-05
14:85634201 A G 0.371269 -4.3472e-05
14:85634289 C A 0.071309 -2.9679e-05
14:85638746 G T 0.639066 8.2570e-06
14:85640338 A G 0.042318 5.6502e-06
14:85654019 C T 0.466402 -3.1056e-05
14:85656381 A C 0.239144 4.4553e-05
14:85663880 C T 0.303595 -9.1743e-06
14:85667389 A C 0.982515 -8.6559e-07
14:85671737 G A 0.039351 -4.3800e-05
14:85672192 A G 0.134241 1.2415e-04
14:85687994 G A 0.395985 -9.8324e-06
14:85697212 C G 0.245071 1.5435e-06
14:85700404 C G 0.206634 4.5841e-04
14:85713132 T G 0.046921 -6.8430e-05
14:85733067 G A 1.969691 -1.3787e-05
14:85733324 T C 0.181006 3.9405e-05
14:85733842 A C 0.622941 -7.6781e-06
14:85735386 T C 0.309531 -3.8219e-05
14:85736940 T C 0.042626 -4.5847e-06
14:85739265 C T 1.111164 -7.7314e-06
14:85747008 G A 0.719473 -5.9700e-06
14:85751812 A C 0.350678 1.5182e-04
14:85751982 A C 0.022379 -1.0295e-04
14:85758554 G A 0.140726 4.0227e-05
14:85769157 C T 0.273494 2.9112e-05
14:85777399 A G 0.045752 -5.6896e-05
14:85782524 A C 0.139564 3.3859e-05
14:85783120 G C 0.093435 7.9222e-05
14:85789611 C T 0.971071 -3.1511e-05
14:85792358 A G 0.573713 -3.0901e-05
14:85795572 A G 0.057498 1.6458e-05
14:85795746 G A 0.066830 3.4618e-05
14:85800264 G A 0.089661 1.2912e-05
14:85802484 A G 0.140200 2.0007e-05
14:85806062 A G 0.133608 -1.1200e-05
14:85811390 A G 0.033305 -3.5280e-05
14:85811780 C A 0.061812 -6.7421e-06
14:85815909 G A 0.026829 3.5722e-05
14:85815985 G T 0.035658 7.3919e-05
14:85830094 G T 0.152732 -3.9493e-05
14:85852416 T C 0.074380 5.2994e-06
14:85852663 T C 0.037242 6.5330e-05
14:85859884 C T 0.166368 3.3169e-05
14:85863843 G A 1.063571 -5.2454e-05
14:85865316 A G 0.120924 9.4120e-05
14:85872985 G A 1.528795 1.1947e-05
14:85874744 G C 0.097811 1.0549e-05
14:85883266 T A 0.036904 7.9750e-06
14:85884306 T C 0.262315 -2.5402e-04
14:85885678 A C 0.533680 -3.2801e-05
14:85886876 C T 0.281881 -4.5387e-04
14:85896161 T C 0.151246 3.9621e-05
14:85905918 C T 1.289206 7.2281e-06
14:85916010 G A 0.030101 5.2812e-05
14:85918380 A G 0.273357 5.1878e-05
14:85930172 T G 0.067210 6.3431e-05
14:85934012 G A 1.505493 -1.6386e-05
14:85936475 A G 0.309823 1.3376e-04
14:85943727 G T 0.169827 8.6650e-06
14:85946359 C A 0.251974 -1.7230e-05
14:85948727 A G 0.053516 -2.8092e-04
14:85949091 G A 0.607267 -4.8615e-05
14:85973043 A G 0.071014 2.9672e-05
14:85982538 G T 0.062844 -9.1857e-05
14:85987163 C T 1.048556 -7.1035e-05
14:85990681 A C 0.102962 -1.1021e-04
14:85995687 G T 1.407024 -7.7692e-05
14:85998455 A G 0.101047 -2.8545e-05
14:86000892 A G 0.116847 -1.8762e-05
14:86004663 G A 1.891933 3.3778e-05
14:86009047 G A 0.053026 1.2877e-05
14:86010257 T C 0.026196 -3.9281e-06
14:86010286 C T 0.760879 3.2816e-05
14:86016248 T C 0.078356 4.7598e-05
14:86016657 C T 0.037109 -6.0451e-05
14:86017483 G A 0.274935 -1.9677e-05
14:86027258 T C 0.026810 -7.0262e-05
14:86033444 T C 0.023321 3.4273e-05
14:86034515 G A 1.619929 2.5622e-05
14:86036421 C T 1.874240 3.5551e-05
14:86038387 T C 0.126305 4.5241e-05
14:86045261 G A 0.357302 -2.3390e-05
14:86048187 A G 0.454964 3.1822e-05
14:86049431 T G 0.035239 9.3125e-05
14:86051407 G A 0.123601 6.5736e-05
14:86053208 A G 0.091040 -4.7433e-05
14:86054218 T G 1.503520 5.4014e-05
14:86062011 A C 1.651147 -2.5610e-04
14:86062070 C T 0.079855 1.4208e-05
14:86067730 G A 0.039640 1.4209e-05
14:86068640 G A 0.295315 1.2689e-05
14:86072660 G A 0.035294 2.1397e-05
14:86073204 A G 0.026352 1.2693e-04
14:86074042 G A 0.552573 -4.3504e-05
14:86089315 A G 0.300099 2.1638e-04
14:86089382 C T 0.027225 -4.1065e-05
14:86122232 T G 0.849481 -3.6196e-06
14:86125008 G A 0.059923 4.1132e-05
14:86128011 A G 0.803239 -1.4916e-05
14:86133573 G C 0.064117 3.8285e-05
14:86133607 A G 0.162278 1.8791e-05
14:86139515 A C 0.787186 -1.5666e-05
14:86144598 A G 0.051523 -6.0396e-06
14:86146583 G A 0.847356 -8.2036e-06
14:86149617 A G 0.064003 -7.4836e-05
14:86153229 A G 0.060128 1.8362e-05
14:86169713 T C 0.057401 -1.5697e-05
14:86179621 A G 0.760811 -5.5616e-06
14:86182567 G T 0.325987 4.8917e-05
14:86186400 A G 0.030078 -2.6407e-05
14:86190589 T C 0.872163 -2.4502e-05
14:86195136 A G 0.045950 3.0761e-05
14:86195379 C T 0.262020 1.2531e-04
14:86197598 G T 0.071497 -5.4832e-05
14:86205793 C T 0.870936 3.7323e-05
14:86207367 C T 1.965465 1.9671e-05
14:86207584 C T 1.025236 1.4413e-04
14:86208669 T C 1.877142 4.0204e-05
14:86215803 G A 0.910171 -1.6309e-05
14:86219767 C T 1.969470 3.3884e-05
14:86220870 T C 0.960694 4.9480e-05
14:86231120 C T 0.031773 1.1883e-04
14:86235498 T G 0.059969 2.0968e-05
14:86243914 C T 0.095970 -4.4745e-05
14:86244183 C T 0.036015 7.2799e-05
14:86247496 C T 0.056440 -1.5631e-05
14:86252996 C T 0.841779 2.7725e-05
14:86259018 G A 0.880313 -4.0410e-05
14:86263732 T C 0.973479 -7.9415e-05
14:86264995 A G 0.037521 -1.5565e-05
14:86266934 T C 0.742722 -2.0720e-05
14:86268812 C A 1.852818 1.6244e-05
14:86275541 A G 0.053522 -8.2549e-05
14:86275821 G A 0.071079 1.1686e-05
14:86283751 A G 0.114614 1.4145e-06
14:86284060 A G 0.762187 2.6756e-05
14:86319299 T C 0.162314 -2.4328e-06
14:86319482 A G 0.074685 4.8539e-05
14:86334416 C T 0.893361 1.2059e-05
14:86334948 G A 0.617420 5.9999e-05
14:86339906 T C 0.050543 -7.3586e-05
14:86342465 C T 0.084997 -3.6430e-05
14:86347038 T C 0.137639 -4.6456e-05
14:86347039 A G 0.037618 9.4951e-05
14:86347657 G T 0.035031 -1.3557e-04
14:86349735 G A 1.160519 -3.6253e-06
14:86358567 C A 1.285386 7.4206e-06
14:86359364 G A 0.034635 -2.4093e-05
14:86364261 C T 0.160178 3.2021e-06
14:86378234 A C 0.132011 -1.7417e-05
14:86378529 G A 1.221078 -1.5352e-05
14:86387052 A G 1.653756 4.5334e-05
14:86392171 A G 0.046236 -2.8328e-05
14:86396069 T C 0.262854 3.0570e-05
14:86399099 C T 0.090053 -1.5364e-05
14:86408359 A G 0.078463 1.4208e-05
14:86410887 G A 0.490540 4.6636e-06
14:86419883 C T 0.055587 5.0877e-05
14:86421191 G A 0.063471 7.4774e-05
14:86421560 T C 0.679959 -4.3079e-06
14:86443312 A G 0.325948 1.5597e-05
14:86446788 G A 0.022896 5.9210e-05
14:86454429 C T 1.073562 -7.6094e-06
14:86455332 T G 0.059508 -1.4252e-05
14:86474834 G C 0.026261 4.9079e-05
14:86489658 C G 0.027900 5.0486e-06
14:86492786 T C 0.047752 6.8425e-06
14:86495213 T C 0.280508 4.5783e-05
14:86505464 T C 0.060384 6.1799e-05
14:86512781 A C 0.107957 4.0714e-05
14:86516689 T A 0.051267 2.6350e-05
14:86525554 T G 0.075512 7.1120e-06
14:86536582 A T 0.177634 7.0422e-05
14:86538697 T C 0.055314 -1.5307e-05
14:86539901 C T 0.146491 -5.0114e-05
14:86547786 G A 0.072646 7.5944e-06
14:86551902 A G 0.039666 -1.3818e-05
14:86553758 C T 0.049449 -4.2258e-05
14:86557584 A C 0.121959 3.5822e-06
14:86558691 A G 0.639491 -2.4214e-05
14:86561740 C T 0.110635 1.6353e-05
14:86580123 T G 0.096986 -8.7322e-06
14:86583423 A G 0.033214 2.8667e-05
14:86595036 T G 0.023558 -6.8252e-05
14:86596150 T C 0.097324 -1.5661e-05
14:86607018 G A 1.604570 -2.5715e-05
14:86625831 T C 0.178575 -5.5138e-05
14:86627827 A G 0.193684 4.2140e-05
14:86636646 G A 0.956507 8.0578e-06
14:86636660 C T 0.022922 3.8006e-05
14:86644761 C T 0.431597 -1.6613e-05
14:86645107 T C 0.836687 1.4167e-04
14:86647766 G A 0.930801 3.7707e-06
14:86648038 A G 0.051731 7.3405e-06
14:86648232 C T 0.046645 -2.4017e-05
14:86651078 G A 0.187381 -9.7016e-06
14:86651528 C T 0.027664 -3.0338e-05
14:86652147 G A 0.643519 -3.4837e-05
14:86672135 C T 0.973833 -6.6085e-05
14:86675523 A G 0.038050 1.0076e-04
14:86678496 A G 0.261559 1.4094e-04
14:86692923 C T 0.334329 8.4580e-05
14:86697878 A C 0.693195 1.8315e-05
14:86704256 A G 0.021983 3.3205e-05
14:86706379 C T 0.089317 4.9396e-05
14:86709064 G A 0.092137 -8.3090e-06
14:86725061 A G 0.057917 -3.7331e-05
14:86728529 C T 0.082241 -7.3551e-06
14:86741824 A G 0.120885 3.4373e-05
14:86746093 G C 0.024421 -4.6454e-05
14:86749914 G A 1.619961 -6.5348e-05
14:86750742 G T 0.029231 -5.7531e-06
14:86751051 C A 1.656337 -1.1889e-05
14:86751059 T G 0.035632 2.2979e-04
14:86751754 T C 0.976725 1.4380e-05
14:86756339 A C 0.954754 7.2071e-06
14:86760582 C T 0.174855 9.9239e-05
14:86765831 G C 0.020085 -1.5789e-05
14:86768364 C A 1.387884 1.9053e-05
14:86770125 T C 0.168941 4.3481e-06
14:86777666 G A 1.159448 -4.4321e-05
14:86786589 A G 0.037622 -3.6753e-05
14:86788005 T C 1.204852 -5.4304e-05
14:86788975 T C 0.095234 -2.2483e-04
14:86791228 A G 0.333060 9.6227e-05
14:86792358 G A 0.841419 1.7263e-05
14:86812267 A G 0.051903 -9.6074e-05
14:86814482 T C 0.242659 4.7321e-04
14:86819050 T C 0.099164 7.9250e-05
14:86823887 A G 0.676918 -7.3091e-05
14:86825319 A G 0.084474 8.0632e-05
14:86825952 T C 0.161119 9.3143e-05
14:86831332 T C 0.656132 1.2310e-05
14:86833075 A G 0.435116 -1.6853e-06
14:86834143 A C 0.593917 -2.6000e-05
14:86834232 C T 0.754631 1.3760e-04
14:86834607 G A 1.978763 -6.4076e-05
14:86841427 T C 0.157150 -1.0966e-04
14:86847820 A G 0.062354 9.4411e-05
14:86850928 T C 0.885071 5.7636e-05
14:86857115 A G 0.051059 -1.1761e-04
14:86864143 T C 0.065519 -1.1321e-05
14:86871489 T C 0.026839 1.0189e-04
14:86877346 A C 0.423350 -4.7356e-05
14:86881917 T C 1.698823 6.5870e-05
14:86885803 G A 0.062669 5.2028e-05
14:86887491 T C 0.040660 -2.7043e-05
14:86888059 T G 0.140009 -1.2752e-04
14:86900541 T C 0.831507 2.8783e-04
14:86901738 T C 0.097097 -5.8952e-05
14:86907709 C T 1.851510 4.0903e-05
14:86912387 C A 0.106169 -9.9774e-06
14:86916110 A C 0.265642 -2.5541e-05
14:86918897 G A 1.856781 3.1023e-05
14:86920273 T C 1.847823 8.4365e-06
14:86921406 C T 0.887171 1.3162e-04
14:86922272 C T 0.070754 2.5248e-05
14:86928890 T C 0.143138 -8.8473e-05
14:86931068 G T 1.027599 1.4422e-04
14:86933225 A G 0.050209 1.8785e-05
14:86933759 T C 0.127750 -5.9082e-05
14:86942981 T C 0.753768 1.9126e-05
14:86944256 A G 0.033266 -8.9676e-06
14:86966697 C T 1.795177 5.6737e-05
14:86982771 A G 0.150139 -2.2040e-05
14:86987632 A G 0.530632 -6.2199e-06
14:86987947 A G 0.092543 -4.9585e-05
14:86990970 C T 0.101550 1.2002e-06
14:86992684 T G 0.157841 3.2771e-05
14:86995407 G T 0.637862 -3.5072e-05
14:86998252 C A 0.234032 1.9489e-05
14:87004631 A G 0.092131 -7.7940e-05
14:87012354 G T 1.154394 8.6118e-05
14:87013407 C T 0.070660 1.1748e-05
14:87025045 C T 0.029601 -1.0804e-05
14:87028855 C A 1.117120 -5.3257e-06
14:87031851 C T 0.098697 -3.3756e-05
14:87035630 T C 0.053234 1.1081e-04
14:87039711 G A 1.526269 4.8882e-05
14:87041106 T C 0.237566 -1.9660e-05
14:87042623 G C 0.077200 9.4141e-05
14:87043849 T C 0.072121 1.8161e-05
14:87051095 C T 0.173330 7.0334e-06
14:87064047 T C 0.041990 9.8901e-05
14:87064730 C T 0.436784 -1.8927e-05
14:87071063 A G 0.035989 -6.6917e-05
14:87071837 G T 0.425005 -4.1058e-06
14:87073193 A C 0.190717 -4.7460e-05
14:87094056 T A 1.687937 1.0568e-04
14:87100849 C T 0.304107 2.2179e-05
14:87102863 A C 0.134481 8.8804e-05
14:87120415 A C 0.031532 7.6969e-06
14:87123014 T C 0.698090 5.9558e-05
14:87127511 A G 0.191473 9.3500e-06
14:87133562 T C 1.768347 5.2669e-05
14:87140437 C T 0.415849 2.7115e-05
14:87140483 A G 0.078648 4.2401e-05
14:87140873 T C 0.115156 -1.0732e-05
14:87141686 A G 0.089567 1.3296e-05
14:87155903 C T 0.211987 1.1734e-05
14:87156816 C T 0.684669 -1.5974e-05
14:87158700 G A 0.084652 -2.2653e-05
14:87165649 T C 1.652445 4.5955e-05
14:87169219 T G 0.060673 5.6347e-05
14:87182401 C T 1.677778 3.4130e-05
14:87186448 C T 0.026424 -1.2063e-04
14:87187195 A C 0.065149 7.6284e-05
14:87209053 T C 0.134926 4.5258e-06
14:87221188 C T 0.068596 -3.3932e-05
14:87222557 G A 0.047969 2.6894e-05
14:87245324 A G 0.143650 3.4019e-06
14:87262754 G A 0.030134 6.7707e-05
14:87262999 A C 0.377484 -1.1694e-05
14:87269017 C T 0.215830 -6.8904e-05
14:87284382 C A 0.064623 -5.0756e-05
14:87284598 T C 0.058858 7.7429e-06
14:87287372 C T 0.319992 -6.6205e-06
14:87299033 A G 0.251676 -1.2602e-06
14:87303128 A G 0.078330 -4.2140e-05
14:87306711 C G 0.165449 -3.1363e-05
14:87312206 T C 0.050832 -2.2005e-05
14:87312714 T C 0.036800 1.1440e-04
14:87314511 G A 0.683805 -1.8420e-05
14:87315477 A C 0.213486 -7.0822e-05
14:87315823 G A 0.044334 3.6678e-05
14:87325282 A G 0.077674 9.4738e-05
14:87327956 G A 0.086649 6.1294e-05
14:87329320 A G 0.093984 -1.2376e-05
14:87329351 G A 1.714212 -1.6399e-05
14:87340767 T C 0.144206 -9.1259e-06
14:87355558 T G 0.064347 3.2490e-05
14:87356561 T G 0.143988 1.6875e-04
14:87360648 T C 1.221545 -3.3588e-05
14:87367187 A G 0.067271 9.5815e-06
14:87367282 G T 0.062179 -1.5490e-05
14:87370634 T C 0.102134 6.2738e-06
14:87370712 C A 0.048388 1.0313e-04
14:87373480 T C 0.026352 4.7132e-05
14:87398865 C G 1.741612 -1.6057e-04
14:87406442 T C 0.648761 2.9461e-05
14:87418256 A G 0.046132 -1.4560e-05
14:87426166 T C 0.944228 -1.4183e-04
14:87443771 C A 0.072893 2.0574e-05
14:87451815 T C 0.079774 5.9466e-05
14:87468178 A G 0.255457 2.0709e-04
14:87470483 A G 0.041192 8.7941e-05
14:87484986 T C 0.591308 2.1867e-05
14:87493567 A G 0.133579 -4.7027e-06
14:87494360 G A 0.093358 4.5120e-05
14:87500916 T C 0.806813 -5.4804e-06
14:87501042 G A 0.865830 1.3544e-05
14:87502569 G T 0.073143 3.2340e-07
14:87503147 G A 0.082247 -1.9704e-05
14:87503152 G A 1.849916 2.5105e-06
14:87503864 A G 1.744507 1.3524e-05
14:87503910 A G 0.020494 6.8413e-05
14:87508896 A G 0.223214 -1.1327e-04
14:87509603 A G 0.075710 -4.3159e-05
14:87512064 A G 1.245379 1.7242e-04
14:87519355 G A 0.356757 -1.4896e-05
14:87521110 T C 0.037719 -1.8248e-05
14:87521183 A G 1.930885 7.6155e-05
14:87527727 C T 0.204865 3.8047e-05
14:87529061 C T 0.413476 -9.6452e-06
14:87531684 T G 0.030835 4.0913e-05
14:87549199 G T 0.082189 6.5575e-05
14:87556408 A G 0.375881 -1.7887e-05
14:87558157 G C 0.108450 1.3214e-05
14:87560818 A G 0.125043 -1.2374e-06
14:87563049 T G 0.220714 -2.4806e-06
14:87566018 C A 0.151979 2.4628e-05
14:87577739 A G 0.077236 -9.9617e-05
14:87597425 A G 1.100336 2.0131e-05
14:87600449 T C 0.032509 3.0850e-05
14:87607863 C T 0.060923 2.1736e-05
14:87612890 T C 1.369295 2.9311e-05
14:87626586 T C 0.169117 -2.2355e-06
14:87628156 A C 1.664938 4.0637e-05
14:87630835 T G 0.057038 -8.6367e-05
14:87632485 G A 0.157601 -1.0491e-04
14:87636918 A G 0.024126 2.5205e-05
14:87644091 G A 0.375128 4.4323e-05
14:87660725 T G 0.080323 -1.7672e-05
14:87670178 C T 1.466158 -4.5859e-05
14:87672509 A G 0.034149 -4.9553e-05
14:87676375 G A 0.065921 2.4986e-05
14:87677545 C T 0.026849 -2.2944e-05
14:87691136 G T 0.081994 -1.5967e-05
14:87694672 T G 0.040825 3.7392e-05
14:87694795 G A 0.049787 4.4143e-05
14:87707236 G A 0.044447 1.2530e-04
14:87711383 T C 0.030926 1.1403e-05
14:87716169 C T 1.444944 -9.7915e-06
14:87716643 G A 0.083490 -1.9579e-04
14:87725930 A G 0.024908 -5.5229e-06
14:87732950 A G 1.945799 1.8698e-05
14:87738389 C T 0.974310 3.6887e-05
14:87742627 G A 1.801532 5.3785e-05
14:87758243 T C 0.028757 -1.2028e-05
14:87761540 A G 0.975323 -1.4977e-05
14:87761630 A G 0.148853 -3.1899e-05
14:87764434 C A 0.062740 3.2343e-05
14:87776673 T C 1.148457 -1.4584e-05
14:87786567 G A 0.041708 7.3589e-05
14:87789639 T C 0.031085 -4.1395e-05
14:87790028 G A 0.044129 8.0950e-05
14:87794181 T C 1.008575 2.0184e-05
14:87807247 C T 0.043490 -1.3431e-04
14:87808135 G A 0.221036 1.0041e-05
14:87811265 C T 0.922965 -1.3618e-06
14:87813714 A G 0.755215 5.0205e-06
14:87835590 T C 0.103504 -4.0434e-04
14:87839049 T C 0.848229 -1.0789e-05
14:87848381 C T 0.030419 5.4951e-05
14:87856740 A C 0.090128 4.2502e-05
14:87867464 T C 0.025453 3.7788e-05
14:87870304 C T 0.936140 3.6979e-06
14:87871738 T C 0.072549 -2.5942e-05
14:87875153 A G 0.088284 4.9468e-06
14:87876037 C T 0.061783 1.5900e-04
14:87886304 T C 0.046560 -1.0154e-04
14:87886842 T C 0.025453 3.5994e-05
14:87889383 G C 0.119113 -3.1084e-05
14:87896781 A C 0.086808 8.5894e-05
14:87897742 T C 0.067398 -3.4472e-05
14:87898295 C T 0.130132 -4.1470e-04
14:87898784 G C 0.064074 6.3677e-07
14:87901749 C T 0.320635 -5.0529e-05
14:87903618 T C 0.165952 -9.6391e-06
14:87907458 A G 0.046622 -1.1748e-04
14:87923591 C T 0.199546 -5.3142e-06
14:87933406 A C 0.044970 -9.8895e-05
14:87951924 T C 0.028718 -3.9049e-05
14:87952124 A G 0.070027 -7.7259e-06
14:87958330 T C 0.211753 -5.4306e-06
14:87987414 C T 0.026482 2.9035e-05
14:87992451 C T 0.212438 1.4077e-06
14:87992800 C T 0.798737 5.2131e-06
14:87995188 T C 0.938525 1.5579e-05
14:87995618 A G 1.095620 -3.0720e-05
14:88005024 C T 0.522297 2.4986e-05
14:88009351 T C 1.104127 4.1946e-05
14:88009624 C T 1.953641 8.8312e-05
14:88025442 C T 0.052140 1.3983e-05
14:88025907 T C 1.624827 1.2575e-04
14:88026183 C T 0.045726 3.6600e-05
14:88026544 C T 0.060313 5.5641e-05
14:88032957 T G 0.032935 1.5837e-05
14:88038587 T C 0.264597 -3.7848e-05
14:88042804 A G 0.028670 -9.2277e-05
14:88044590 G A 0.025064 -2.1247e-05
14:88046052 A G 0.081365 -5.2214e-05
14:88062895 T G 0.114315 -6.0555e-06
14:88062985 C T 0.079112 -4.4172e-05
14:88063005 C T 0.057469 -6.0878e-05
14:88063304 T G 0.032282 -8.9210e-06
14:88068299 C T 0.246060 -7.3325e-06
14:88075778 A G 0.118980 2.1856e-05
14:88078544 T C 0.037404 4.1479e-05
14:88085767 A C 0.040624 6.9432e-06
14:88086866 T C 0.103290 -8.7223e-05
14:88101174 T C 0.159772 5.1400e-05
14:88110899 A G 0.053269 5.6244e-05
14:88123858 G A 0.346844 -5.9081e-05
14:88142279 C T 0.176348 -8.5933e-05
14:88144561 A G 0.506889 1.6081e-05
14:88145505 G A 1.933757 -7.0642e-05
14:88146542 A G 0.036596 -1.8423e-05
14:88151176 A G 0.085259 2.4020e-05
14:88163365 T C 0.238407 3.9489e-05
14:88173485 T G 0.060809 2.4163e-05
14:88177896 G A 1.600526 5.4754e-04
14:88183121 A C 0.073354 -4.5008e-05
14:88191886 A G 0.027342 -4.5903e-05
14:88194706 C T 0.045265 -4.2904e-05
14:88197970 G A 0.270589 -1.1701e-05
14:88198349 C T 0.211983 5.6030e-05
14:88198408 A G 0.034970 3.9843e-05
14:88198834 G A 1.906568 2.6243e-05
14:88200168 A G 0.720008 1.0993e-05
14:88204037 C A 0.031825 1.5816e-05
14:88206230 A G 0.580168 -2.0165e-05
14:88206481 T C 0.023681 -2.0372e-07
14:88208235 A G 0.034217 2.1100e-05
14:88209815 T C 0.082578 -9.2369e-05
14:88212948 T G 0.103802 -5.2089e-05
14:88214721 C T 0.145984 1.1144e-05
14:88217115 A G 0.057726 6.2246e-05
14:88218709 A G 0.412026 -2.7294e-06
14:88226261 C T 0.041471 -2.2399e-05
14:88227406 C T 0.177663 -2.3186e-05
14:88232546 T C 0.708574 1.0361e-05
14:88254328 A G 0.950191 2.2005e-05
14:88257471 G A 0.047427 -9.7328e-07
14:88258462 G A 0.157903 -9.8444e-05
14:88258889 A G 0.037092 8.8311e-05
14:88264814 A G 0.182836 -1.8422e-05
14:88268699 G A 0.049423 3.7249e-05
14:88273249 G A 0.092059 1.3619e-04
14:88275066 T C 0.050069 -4.7562e-05
14:88279750 A G 0.428780 -3.0142e-05
14:88288660 C T 0.543300 -3.7494e-08
14:88289051 A G 0.532618 -3.1793e-05
14:88295600 G A 1.453396 -6.0904e-06
14:88296569 A G 0.020997 5.2355e-05
14:88315642 A G 0.037251 4.0102e-06
14:88315696 T C 0.214285 -1.1582e-04
14:88328538 A G 0.032146 -1.3068e-05
14:88329696 G A 0.471199 1.9430e-05
14:88331171 A G 0.040098 -2.3567e-06
14:88335058 C T 0.058485 2.5195e-06
14:88345543 A G 0.092439 1.5694e-05
14:88347520 T C 0.973904 4.7247e-05
14:88348515 A G 0.023431 -4.1704e-05
14:88353913 G T 0.030374 1.7816e-07
14:88361472 A G 0.490427 -3.5386e-05
14:88363219 G A 0.036567 -1.2878e-04
14:88363620 G A 0.814168 -1.5925e-05
14:88365902 G A 0.605946 -6.9938e-05
14:88372366 G A 0.106039 1.2939e-07
14:88374210 T C 0.108444 9.6836e-05
14:88383985 A C 0.708467 4.1563e-05
14:88385867 G A 0.710638 4.8732e-05
14:88387344 A G 0.502971 2.3702e-05
14:88390504 A G 0.526721 7.2544e-06
14:88391067 A G 0.040423 4.4197e-05
14:88407888 G A 0.960363 1.0145e-04
14:88429033 C T 0.700930 -7.2521e-05
14:88438410 C T 0.054642 7.9187e-06
14:88438448 C G 1.019705 -9.8598e-05
14:88450770 A G 0.118038 2.0496e-04
14:88451681 A G 0.048034 -3.3281e-05
14:88452945 A G 0.093059 3.1848e-05
14:88458745 T C 0.309775 -2.2314e-05
14:88459795 T C 0.150385 -7.7941e-06
14:88472595 T C 0.182369 5.0418e-04
14:88477413 T C 1.346150 -2.6133e-06
14:88477882 C A 0.183073 6.7445e-04
14:88483484 A G 0.033678 8.5184e-05
14:88484401 T C 0.149753 -8.5069e-06
14:88486653 T C 0.082143 -3.5350e-05
14:88487689 A C 0.149684 -9.6010e-06
14:88496256 G A 0.031328 -3.7530e-05
14:88502962 T C 0.154446 9.5195e-06
14:88505119 C T 0.043870 3.0515e-05
14:88506192 C T 0.161762 3.3512e-07
14:88513293 T C 1.040965 -9.8522e-05
14:88524015 G A 1.455025 -4.1547e-05
14:88533010 C T 0.084286 -3.8875e-05
14:88543152 A G 0.049024 -6.4960e-05
14:88545475 G A 0.413872 3.0668e-05
14:88549853 A G 0.067628 -2.3436e-05
14:88554943 A G 0.030640 -7.0066e-05
14:88560545 G A 0.161911 2.7028e-05
14:88569798 G A 0.036275 -8.1724e-05
14:88571907 A G 0.025800 4.4450e-05
14:88572250 A G 0.183216 2.9448e-05
14:88581962 T G 0.134118 3.2083e-05
14:88587741 G C 0.132203 2.7992e-06
14:88599005 G T 0.155608 1.0062e-05
14:88599886 A G 0.891955 1.3300e-05
14:88604388 G A 0.046593 1.2880e-04
14:88605610 G A 0.277158 4.8923e-05
14:88620757 A G 0.040150 6.8888e-05
14:88621106 G A 0.566351 -3.2943e-06
14:88630456 C T 0.089816 2.9163e-05
14:88630812 A G 0.825401 -4.5927e-05
14:88634840 T C 0.096055 -2.2629e-06
14:88641652 T C 0.076230 1.2041e-05
14:88642303 T C 0.454973 3.2147e-05
14:88642424 C A 0.593947 2.2276e-05
14:88644950 G T 0.692231 -1.0819e-05
14:88647568 T C 0.024220 -6.6424e-05
14:88650644 A T 0.661799 2.3694e-05
14:88651962 T C 0.552284 -6.6990e-06
14:88652546 C T 0.034934 -3.0800e-05
14:88655933 T A 0.029501 -5.0015e-06
14:88658775 G A 0.041753 2.3135e-06
14:88659972 A G 0.032675 -2.8239e-05
14:88662023 A C 0.420867 1.0618e-05
14:88669160 T C 0.059459 1.8416e-05
14:88671211 T C 0.080498 7.7793e-05
14:88674771 C T 0.603363 -3.9333e-07
14:88685076 T C 0.444976 8.7596e-06
14:88685578 C T 0.033454 -1.6585e-04
14:88692911 A G 0.483961 9.8357e-06
14:88701182 A C 0.020205 2.3729e-06
14:88701337 T C 0.039799 -9.8130e-05
14:88702362 C T 0.043594 -1.6792e-05
14:88708694 C T 0.052896 1.2881e-05
14:88711855 G A 0.094873 5.7388e-05
14:88712065 C T 0.029828 1.3848e-05
14:88713498 C T 1.222074 -1.0634e-05
14:88718363 C T 0.052111 2.4664e-05
14:88718412 C T 0.224330 -6.4482e-05
14:88720318 A G 0.035278 8.5191e-05
14:88722785 A G 0.029069 -4.5744e-05
14:88723360 T C 1.170055 5.5478e-06
14:88727027 A G 0.317266 -2.5033e-05
14:88730734 C T 0.049176 5.8678e-05
14:88731117 T C 1.237112 -7.0627e-06
14:88731974 A G 0.179159 -2.4669e-05
14:88734134 G A 1.299268 1.9669e-05
14:88739155 G T 0.593586 6.2514e-05
14:88742808 C G 0.235366 2.2362e-05
14:88743311 T G 0.024489 4.5721e-05
14:88745477 T C 0.396047 9.2010e-06
14:88748906 G A 0.081546 1.1646e-05
14:88749423 G A 0.185904 -3.4724e-06
14:88754674 A C 1.518869 -1.6615e-05
14:88756310 T C 0.036976 7.5956e-05
14:88758104 C T 0.269592 -1.4122e-05
14:88758110 A G 0.039676 -8.6163e-06
14:88759985 C T 0.447615 -2.1752e-05
14:88761404 C A 0.065950 -1.5583e-05
14:88764837 C G 0.056771 -1.9819e-04
14:88765745 T C 1.275220 2.7101e-06
14:88765920 A C 0.084000 1.6950e-05
14:88767989 T C 0.524770 -8.2518e-06
14:88768563 T C 0.172346 7.9383e-05
14:88772044 G A 1.962697 3.4104e-05
14:88774886 G A 0.168357 2.4448e-06
14:88775660 G A 1.398160 -1.0571e-06
14:88778263 A G 0.023876 4.2302e-05
14:88779628 A G 0.095730 -2.6629e-05
14:88782341 C T 0.328240 5.1251e-05
14:88784398 T G 0.996089 3.4730e-05
14:88786658 C T 0.257856 6.2701e-06
14:88790206 T C 0.081131 7.8802e-05
14:88791541 C T 0.037628 -8.6980e-08
14:88791673 C G 0.048823 -2.6382e-05
14:88793896 C T 0.040825 1.5377e-05
14:88797190 A G 0.232737 -2.5392e-05
14:88808917 T C 0.631098 4.3825e-05
14:88814624 G A 0.728032 1.8912e-05
14:88817494 G T 0.026800 -2.3231e-05
14:88818485 C T 0.032519 -5.6373e-05
14:88818887 A C 0.046956 -1.0538e-05
14:88820021 C T 0.147656 5.2065e-05
14:88826682 C T 0.113517 -1.8043e-05
14:88832326 T C 0.066801 -3.7885e-05
14:88847099 C A 0.025252 -7.8386e-06
14:88862364 T C 0.038803 1.4094e-05
14:88862529 A G 0.671592 -2.3586e-05
14:88890225 A C 0.051345 -4.2687e-05
14:88934651 A G 0.829452 -6.3020e-05
14:88935186 C T 0.034759 -6.9866e-07
14:88946622 A G 0.667882 -1.8790e-05
14:88962479 A C 0.228413 -2.4389e-05
14:88964833 A C 0.093692 1.7555e-05
14:88981211 C A 0.528934 -1.8823e-05
14:89003662 T C 0.027900 2.9439e-05
14:89025376 G A 1.310037 1.2637e-05
14:89027660 T G 0.036690 -6.6811e-07
14:89041570 T C 0.052013 -1.7211e-05
14:89048905 T C 1.875769 -3.1726e-05
14:89050312 G A 0.146250 2.8543e-05
14:89051205 T C 0.032785 -1.2604e-04
14:89052109 T C 0.038420 -2.6995e-05
14:89060287 A G 0.035648 -5.1654e-06
14:89061298 A G 0.053029 -5.5996e-05
14:89064176 C T 0.036703 -1.7551e-06
14:89070559 C T 0.274474 7.2112e-06
14:89076432 A G 0.191032 -6.8273e-06
14:89081209 G A 0.065947 -9.9329e-07
14:89110391 G A 0.035606 -5.3024e-06
14:89112192 C T 0.030358 -6.6592e-06
14:89126130 C G 0.082251 1.3543e-05
14:89145296 A G 0.039683 -1.5792e-05
14:89151392 A C 0.171859 -3.1285e-05
14:89156943 C T 0.040617 2.0628e-05
14:89173544 C T 0.066713 9.4829e-05
14:89205265 C T 0.525452 -2.5489e-05
14:89206861 A G 0.028991 -6.2757e-05
14:89214194 A C 0.245428 6.6078e-05
14:89219444 T C 1.966062 5.7437e-05
14:89239192 G A 1.022733 1.2700e-05
14:89285700 C T 1.135510 8.1476e-06
14:89297204 A G 0.056122 -3.5471e-05
14:89297790 T C 0.348558 4.8935e-06
14:89317860 A G 0.070296 -8.8209e-06
14:89340183 C G 0.120359 -3.3160e-06
14:89359605 A G 0.191642 8.8187e-06
14:89361488 A C 0.251198 7.6670e-05
14:89362069 T C 0.023412 -1.6520e-05
14:89369103 C A 0.103215 1.9318e-04
14:89370079 A G 0.039069 -1.4356e-06
14:89377114 C T 0.146104 -4.6243e-05
14:89380959 T C 0.560811 2.7791e-05
14:89381939 G A 1.665512 -6.4624e-05
14:89382449 A C 1.665746 -8.1513e-05
14:89388669 C T 0.507152 -3.1269e-05
14:89394049 T C 0.075009 -3.9578e-05
14:89394467 A G 0.206255 2.1012e-04
14:89394474 C T 0.875918 -2.5238e-05
14:89398106 G A 0.021610 1.9918e-05
14:89400344 T G 0.043857 -2.8632e-05
14:89405112 C T 0.249384 9.3792e-05
14:89406106 C T 0.580126 3.3149e-06
14:89406283 A G 0.064259 -4.6785e-05
14:89410553 T C 0.707454 -1.4517e-05
14:89416057 T G 0.368156 -3.0109e-05
14:89418459 A G 0.031552 -4.1489e-05
14:89419968 A G 0.036343 -2.7735e-05
14:89421603 A G 0.048414 -4.6737e-05
14:89427883 G A 0.234506 6.5674e-05
14:89428888 G A 0.040238 -3.9042e-05
14:89428948 A G 0.396271 -9.9841e-06
14:89430427 G A 0.198806 -3.3487e-05
14:89433411 T C 0.501939 -1.6804e-05
14:89433599 T C 0.037761 -1.9826e-05
14:89434980 C G 0.049861 -3.4272e-05
14:89435141 A G 0.045048 -3.5815e-06
14:89436370 C A 0.201749 -1.6362e-05
14:89437502 A G 1.204531 3.3803e-07
14:89445222 T C 0.056921 2.0102e-05
14:89445503 T C 0.038151 -1.9990e-05
14:89446835 C T 0.681595 -2.8945e-05
14:89449610 A G 0.032568 -1.9483e-05
14:89451799 C T 0.057404 -7.6509e-05
14:89452774 T C 0.022091 1.7727e-04
14:89466283 T C 0.094756 3.7124e-06
14:89472850 A G 0.043496 7.6165e-06
14:89473279 G A 0.038118 -4.0759e-05
14:89475997 A G 0.781765 1.1974e-04
14:89483994 T C 0.488590 1.0108e-04
14:89484373 T G 0.170756 -4.4573e-05
14:89487689 C T 1.024122 1.1456e-07
14:89488741 A G 0.234129 3.7544e-05
14:89488814 A G 0.037602 1.2655e-04
14:89490087 A G 0.584592 -3.5214e-05
14:89496103 A G 0.086730 -7.9559e-06
14:89496294 A G 0.056181 -3.4892e-05
14:89497133 C T 0.171791 -4.9574e-05
14:89497238 G A 0.969915 -3.4096e-05
14:89497782 G A 0.904663 7.7991e-06
14:89499078 C T 0.399724 -3.5758e-05
14:89499879 T C 0.817826 2.3370e-06
14:89503893 C A 0.064649 1.9593e-05
14:89504104 A G 0.030760 1.1312e-04
14:89504453 T C 0.095970 -3.7455e-05
14:89509675 A C 0.063237 -4.0893e-05
14:89511808 G A 0.065934 5.4052e-05
14:89521609 T C 0.031360 8.3962e-06
14:89526873 C T 1.974398 -9.2918e-06
14:89531341 T G 1.501501 -6.5663e-05
14:89535735 T C 0.028137 -4.3261e-06
14:89544370 A C 0.473490 -2.6791e-06
14:89546404 A C 0.580087 3.6879e-05
14:89550640 C T 0.458307 8.9736e-06
14:89558364 A C 0.178971 2.9957e-06
14:89563236 A G 0.037673 3.8247e-05
14:89572604 T C 0.597189 -1.0040e-05
14:89580986 C T 0.124627 4.0378e-05
14:89581571 T G 0.097850 1.7135e-05
14:89582371 C T 0.086356 9.2963e-06
14:89582659 T C 0.041250 -5.3905e-06
14:89586751 A G 0.058359 1.8696e-05
14:89590667 A G 0.362447 1.0607e-04
14:89592107 T C 0.467022 -2.0969e-04
14:89593039 C T 0.840095 -1.9251e-04
14:89602784 A G 1.056745 7.9672e-06
14:89603191 G A 0.159613 3.9358e-06
14:89605817 T C 1.405002 -6.4378e-05
14:89606136 C T 0.902507 9.6559e-06
14:89609023 G A 0.199484 5.3732e-05
14:89610698 C T 0.053295 1.7700e-04
14:89612967 G A 1.068842 -4.4120e-06
14:89613367 C G 0.047300 2.4851e-05
14:89633963 A G 0.025314 -1.8295e-05
14:89636486 A G 0.617839 -4.2648e-05
14:89639378 T C 0.057716 4.2769e-05
14:89642590 A G 0.075756 2.8056e-05
14:89643282 C T 1.048099 2.1004e-05
14:89647946 T C 0.029841 -2.3103e-05
14:89648421 C T 1.595050 4.1705e-06
14:89653080 C A 0.049069 8.2351e-05
14:89653360 A G 0.096376 1.4548e-05
14:89657867 A G 0.142823 3.4576e-05
14:89661851 T C 0.846330 -4.6955e-06
14:89662713 C T 0.547860 -4.2775e-05
14:89663332 C T 0.365413 2.4556e-05
14:89667680 A G 0.060920 -7.4172e-06
14:89667917 T C 0.062289 -2.4561e-05
14:89674240 T C 0.783622 -1.7032e-05
14:89675355 T C 0.126987 7.1565e-06
14:89686223 G A 1.515214 -2.3945e-05
14:89692233 T C 0.080537 4.0822e-05
14:89695300 A G 0.065071 -1.9924e-05
14:89695581 T C 0.039920 -6.8454e-05
14:89703643 A C 0.385287 -9.4344e-05
14:89710195 A G 0.277720 3.1846e-05
14:89710432 C T 1.623577 -7.2991e-05
14:89715752 T G 0.068979 -1.9296e-05
14:89716335 A G 0.071705 4.0476e-06
14:89718283 G A 0.063552 1.0069e-06
14:89718360 A G 0.137247 -1.5848e-04
14:89724375 C G 0.396433 6.5374e-05
14:89726047 A G 1.216430 -3.2270e-04
14:89728488 C T 0.078654 2.0018e-05
14:89728824 A G 0.640520 -1.9960e-05
14:89739855 T C 0.833058 -1.0664e-06
14:89739889 A G 0.382788 -3.5922e-05
14:89741062 T C 0.134277 3.2523e-05
14:89742820 C A 0.092556 -6.5070e-06
14:89743887 C T 0.235233 -1.3998e-05
14:89745573 C T 0.178864 -2.2804e-05
14:89746932 G A 0.028313 4.9238e-05
14:89747034 G A 0.084510 -5.4718e-06
14:89747162 G A 0.277012 -6.7002e-06
14:89747473 C T 1.865597 3.4260e-05
14:89748882 C T 1.138892 -7.3021e-05
14:89753956 C A 1.818923 -6.1398e-06
14:89762808 G A 0.081835 -4.2443e-05
14:89766234 T C 0.028134 -6.4644e-05
14:89768650 C T 0.121940 -7.3947e-05
14:89769518 A G 0.063007 7.3099e-05
14:89770164 G A 0.163057 7.0534e-06
14:89778326 T C 0.061819 1.7271e-05
14:89784402 T C 0.365287 -5.4537e-05
14:89793557 C A 0.218903 -7.2410e-05
14:89795111 T C 0.314981 8.5335e-05
14:89801700 A G 0.433308 1.2634e-05
14:89804856 A G 1.611464 -5.2347e-05
14:89805934 A G 0.431919 2.8755e-05
14:89813903 A G 0.820331 5.9608e-05
14:89820523 A G 0.059592 -7.8310e-06
14:89824529 A G 0.373378 1.1949e-05
14:89825881 C T 0.043818 -1.4858e-06
14:89830102 G T 0.188260 -1.1081e-05
14:89830521 T G 0.095003 -1.5021e-05
14:89831165 T G 0.379532 2.8184e-05
14:89843739 T C 0.979954 2.4365e-05
14:89844150 A G 0.374683 -4.5815e-05
14:89848754 C A 0.060050 1.8791e-06
14:89852894 A G 0.438521 -1.4749e-05
14:89854733 A C 0.206378 4.0723e-05
14:89871363 A G 0.938983 4.8285e-05
14:89871368 A G 0.475785 9.4912e-07
14:89874953 T C 0.350678 -3.3204e-05
14:89877782 C T 0.263756 -3.1931e-05
14:89877900 C T 0.946390 5.3539e-05
14:89879048 C T 0.176329 -9.4968e-06
14:89880856 A G 0.241974 3.0021e-05
14:89882561 A C 0.173677 -1.1544e-05
14:89884629 G A 0.094484 -8.3983e-05
14:89884991 G A 1.094701 9.2641e-07
14:89885466 C T 0.158824 -3.6589e-05
14:89885865 T C 0.048894 6.8798e-07
14:89886555 C T 0.032779 2.6478e-05
14:89889402 G A 1.401714 2.5922e-05
14:89894790 A G 0.149285 -4.4092e-06
14:89898507 G A 0.881920 -1.2505e-05
14:89898652 G A 0.717918 -5.9780e-05
14:89898750 C A 1.326010 3.5207e-05
14:89898959 C T 1.167406 3.5997e-06
14:89901157 T C 0.669534 -1.8498e-05
14:89901207 A G 0.033902 -7.4400e-05
14:89901260 T C 0.811224 -1.1903e-05
14:89902509 A G 0.263565 -1.4313e-05
14:89907291 G A 0.636284 7.0589e-07
14:89908249 A G 0.143810 -3.0079e-05
14:89910907 T C 1.054749 4.6926e-06
14:89912096 A G 1.142245 -1.1434e-05
14:89914111 C T 0.114121 -5.4828e-05
14:89916434 A G 0.881786 -4.4249e-05
14:89921912 T C 0.034239 -3.2862e-05
14:89926565 A C 0.357539 4.4833e-05
14:89928181 T C 0.044571 -1.4465e-06
14:89928352 T C 0.028303 -5.3681e-06
14:89928649 C T 0.039134 6.8373e-06
14:89929734 T C 0.150600 -5.6406e-05
14:89930507 T G 1.276746 -1.1151e-05
14:89930686 T C 0.068281 1.5194e-04
14:89932064 C T 0.101095 2.5844e-05
14:89932779 T C 0.032798 4.5578e-05
14:89933608 T C 0.160515 1.3105e-05
14:89942068 T C 0.589036 -1.2919e-06
14:89943429 A G 0.851536 -4.5522e-06
14:89945367 C T 1.832042 -4.7102e-05
14:89950768 G A 0.150113 -5.1642e-06
14:89952501 T G 0.389938 1.0380e-05
14:89954313 A G 0.669128 3.1163e-05
14:89961344 C T 0.046194 6.6876e-05
14:89969556 T C 0.088431 9.4261e-06
14:89974582 C T 0.693078 6.8642e-05
14:89974868 A G 0.081355 3.6008e-05
14:89978423 T C 1.022795 -1.0773e-04
14:89980929 G A 1.837803 -1.6829e-05
14:89981739 A G 0.126101 2.8192e-06
14:89983337 G C 0.038430 -8.1237e-06
14:89985655 A G 0.032295 6.5680e-05
14:89986942 G A 0.873526 4.4835e-04
14:89989651 T C 0.800006 1.4925e-05
14:89995283 C T 0.066733 -1.0971e-04
14:89997591 A G 1.492981 2.0729e-05
14:89999538 T G 0.043357 -1.9010e-06
14:90002230 C T 0.565180 3.4416e-05
14:90003696 C G 0.982781 -1.0318e-05
14:90004323 C T 0.073847 4.5571e-05
14:90006140 A C 0.202717 1.3687e-05
14:90007331 A G 0.042860 2.7126e-06
14:90007405 T G 0.069320 7.6816e-05
14:90008860 A G 1.644217 2.4156e-06
14:90011368 T C 1.121686 -2.4253e-05
14:90019999 C T 1.750892 -1.4666e-05
14:90020158 A G 0.072796 -2.3554e-05
14:90023333 A G 0.033814 1.1204e-05
14:90023776 C T 1.889174 1.6227e-06
14:90032400 G A 0.508048 -1.5685e-05
14:90033046 C T 1.292429 3.9820e-06
14:90033586 G A 1.825430 -2.6851e-05
14:90038821 A G 1.229092 -3.1200e-05
14:90039432 A G 0.074052 -6.3021e-05
14:90043341 T C 0.031899 2.8860e-05
14:90043381 A C 1.801003 -6.4716e-06
14:90048612 A G 1.793213 -1.2388e-05
14:90050916 A C 0.468803 6.4935e-06
14:90057852 T C 0.106633 -5.2637e-05
14:90066634 C T 1.279443 -2.0371e-05
14:90068174 T C 0.042127 1.2584e-05
14:90069965 G A 1.304572 -2.9486e-05
14:90075441 G A 0.268213 3.9121e-05
14:90077209 G C 1.949843 -3.3425e-05
14:90082265 C T 1.139619 3.4136e-06
14:90082988 T C 0.178221 1.1291e-04
14:90084019 C T 0.145079 -2.0084e-05
14:90084368 A G 0.110320 1.7789e-04
14:90090190 G A 1.917551 5.9695e-05
14:90093375 A G 0.151366 2.8819e-05
14:90095445 C T 0.630526 5.2086e-05
14:90108283 A G 0.553407 -2.9481e-05
14:90109929 G A 1.929434 -6.7985e-06
14:90111271 G A 0.037297 3.0583e-05
14:90118172 C T 0.404966 -3.4289e-05
14:90118308 T C 0.849741 3.4233e-05
14:90118651 A G 0.121492 2.2389e-05
14:90125815 G C 0.063993 -4.8144e-05
14:90139991 T C 0.968769 2.5548e-05
14:90143910 G A 0.147750 3.8808e-05
14:90147781 G A 0.042571 -4.6653e-05
14:90153183 T C 1.646427 1.4005e-07
14:90158685 G C 0.053841 -4.8199e-05
14:90159318 A G 0.049287 1.7237e-05
14:90162416 A C 0.020380 -1.2032e-05
14:90165970 G A 0.802713 -2.0601e-06
14:90167470 T C 0.487937 -3.9214e-05
14:90169220 A G 1.646051 -1.6116e-05
14:90173974 G A 0.036086 1.8432e-05
14:90182012 A G 0.029462 7.8248e-05
14:90182374 G A 0.963758 -1.8800e-05
14:90186309 G A 0.126513 -7.9135e-07
14:90186879 C T 0.319622 4.4504e-05
14:90188578 T C 0.052594 2.5706e-05
14:90190564 T C 1.718782 8.2395e-06
14:90192541 C T 0.259410 6.8090e-05
14:90193167 C T 1.315903 -2.9270e-05
14:90193427 T C 0.774511 -2.3784e-05
14:90196737 C T 0.232694 3.1481e-05
14:90205638 G A 1.592879 -4.5639e-06
14:90210262 T G 0.148597 -4.7038e-05
14:90214245 T G 0.127964 1.5087e-05
14:90216462 T C 0.074068 -8.7479e-05
14:90226987 G A 0.085328 -3.3665e-05
14:90227424 C A 0.741817 -3.9452e-05
14:90230513 C A 0.832892 -1.0102e-05
14:90236835 T C 0.220383 6.4757e-07
14:90237966 T C 0.188555 -1.0198e-06
14:90251716 A C 1.772625 7.1391e-06
14:90252000 T C 0.106188 9.8888e-06
14:90258887 C G 0.139898 -4.8856e-05
14:90263356 C T 0.043626 1.0719e-04
14:90266964 C G 0.103137 -5.3814e-05
14:90270557 A C 0.149714 4.1971e-05
14:90270821 T G 0.122566 -1.5335e-05
14:90271952 G C 0.886756 9.3247e-06
14:90282780 A C 0.265986 -1.0127e-05
14:90284040 C T 0.023042 -8.1115e-05
14:90284739 G A 0.392460 -2.8930e-06
14:90293351 C T 0.053532 -2.9705e-05
14:90299541 T C 0.120950 4.2470e-06
14:90299627 A G 0.598328 -2.6391e-06
14:90299768 T C 0.051065 -1.6149e-05
14:90301035 G A 1.684370 -5.1440e-05
14:90303445 C T 1.664305 -1.9517e-05
14:90307471 A G 0.094065 3.0352e-05
14:90309792 T C 0.085574 -1.1767e-04
14:90311622 T C 0.069349 2.5573e-05
14:90312062 C T 0.093844 2.2114e-05
14:90312261 T G 1.578367 -7.3864e-05
14:90312328 T G 0.023905 -7.2905e-05
14:90348270 A G 0.075301 1.6603e-05
14:90377767 T C 1.915812 2.3405e-04
14:90390739 C T 0.183479 8.7133e-05
14:90393905 G A 0.218144 6.8137e-05
14:90398663 C T 0.134741 1.4293e-05
14:90399629 T C 0.034879 -1.5168e-05
14:90406653 T C 1.617235 2.3376e-05
14:90422664 C T 0.983810 2.5022e-05
14:90423727 G A 0.029179 -1.0808e-04
14:90424618 C A 0.775904 -1.6145e-05
14:90429749 G A 0.074665 1.2291e-04
14:90429858 A G 0.038975 2.4872e-04
14:90430496 T C 0.050270 -2.9968e-05
14:90434676 T C 0.038598 2.4574e-04
14:90452590 C T 0.081614 7.6094e-06
14:90456157 A G 0.040627 -3.2120e-05
14:90456188 T G 1.191198 1.0607e-04
14:90457779 G T 0.030033 1.7590e-05
14:90458060 T C 0.048427 3.8547e-05
14:90460724 G A 0.058553 -3.5859e-05
14:90463222 G C 0.069667 1.6722e-05
14:90481956 G A 1.897902 1.6255e-04
14:90505856 G A 0.107668 -3.8446e-05
14:90506277 G A 0.165887 3.5804e-05
14:90507292 G A 0.043574 -2.8440e-05
14:90507956 T G 0.088359 3.6246e-05
14:90508101 C T 0.119113 1.2024e-05
14:90516023 T C 0.027303 -1.4900e-04
14:90517500 C T 0.036771 2.7581e-06
14:90519655 G C 0.028761 3.2609e-05
14:90522848 G A 0.041500 -1.0064e-05
14:90528967 A C 0.810370 4.1031e-05
14:90532234 C T 0.611496 2.9924e-06
14:90534158 C G 0.725588 4.4568e-05
14:90534495 G C 0.224590 2.2980e-05
14:90537617 A G 0.116633 1.1918e-04
14:90537915 C T 0.684007 3.3258e-05
14:90538964 A G 0.387462 2.7804e-05
14:90539350 T C 0.566734 2.0134e-05
14:90544392 G T 0.042526 -6.6847e-05
14:90548031 G T 0.650569 6.1770e-06
14:90552656 A G 0.174940 -1.9930e-05
14:90553051 T C 0.116805 2.0672e-05
14:90553799 A G 0.092994 1.7760e-06
14:90553805 A G 0.024596 1.6392e-04
14:90559603 T C 0.482215 -3.4163e-05
14:90562063 G A 0.348224 2.5309e-06
14:90563346 C T 0.044181 -4.0245e-05
14:90570398 G C 0.363742 -3.7781e-05
14:90571111 A G 0.087434 6.2654e-06
14:90576415 A C 1.409958 1.6665e-05
14:90578013 A G 0.163573 -2.5306e-05
14:90580712 G A 0.162161 8.4614e-05
14:90582517 A G 0.559350 1.8661e-05
14:90591506 T C 0.560645 2.6083e-05
14:90595183 A G 0.667680 3.6562e-05
14:90599742 G A 0.182090 9.5090e-06
14:90601236 G A 0.175608 3.3015e-05
14:90601292 G A 0.100482 -6.3272e-06
14:90604999 G A 0.293474 1.7658e-05
14:90610293 A G 0.039553 1.1980e-06
14:90619217 C T 0.118421 -1.0831e-05
14:90620368 C A 0.024262 -7.5780e-05
14:90620527 A G 0.069761 -6.3675e-05
14:90622748 A G 0.097441 -8.5671e-06
14:90623124 C A 0.033727 1.0749e-04
14:90626365 T C 1.963524 -4.4181e-05
14:90627990 G A 0.210390 -5.5119e-06
14:90644123 G A 0.609543 7.6694e-05
14:90650684 T C 0.063847 -3.6597e-05
14:90651033 A G 0.106857 5.2259e-05
14:90652040 A G 1.014041 7.1748e-05
14:90655252 G A 0.055454 -5.3790e-05
14:90656263 G A 0.256197 1.1873e-05
14:90656998 G T 0.742281 -3.8879e-05
14:90658362 A G 0.046804 -1.3938e-05
14:90659030 A G 1.849576 2.2309e-05
14:90671318 A G 0.047404 2.9885e-05
14:90679910 C T 1.187419 4.0349e-05
14:90683554 A G 0.141745 -6.9284e-05
14:90693498 T C 0.197673 -1.9509e-05
14:90717499 C T 0.031607 2.1716e-05
14:90730071 T C 1.180474 2.1566e-05
14:90734378 C G 0.593194 6.2763e-05
14:90738567 G A 0.197640 -2.3227e-05
14:90740588 C G 1.206284 -3.7103e-05
14:90745422 C T 0.821217 -2.4483e-05
14:90745974 T G 0.154238 8.6614e-05
14:90752754 A G 0.087022 -8.1464e-05
14:90758891 T G 0.377838 -2.1640e-05
14:90769635 G T 0.581460 -2.8900e-05
14:90770917 A C 0.081767 5.3889e-05
14:90774612 C T 0.053876 -1.1490e-04
14:90775272 T C 0.069443 -8.6313e-06
14:90776468 A G 0.038946 -3.9755e-05
14:90796774 G A 0.270871 3.8153e-05
14:90798969 C T 0.064970 4.8907e-05
14:90799838 C T 0.034411 2.4636e-06
14:90806239 C A 0.027365 1.1134e-05
14:90810659 A G 0.613979 6.6977e-05
14:90816301 T C 0.104133 -1.0084e-04
14:90821670 C T 1.022000 -4.6524e-05
14:90821991 G T 0.073692 1.9082e-05
14:90824692 G A 0.044055 4.8540e-05
14:90829329 G A 0.882679 -6.4791e-06
14:90834860 T C 1.483331 -7.8552e-05
14:90842220 A G 0.130038 -9.4473e-05
14:90843208 A G 0.087619 3.6033e-05
14:90846319 C A 0.034015 1.4263e-04
14:90849552 C T 0.124527 -5.9754e-07
14:90859248 A C 1.790798 -4.0846e-05
14:90863489 A G 1.781081 -2.0942e-05
14:90868665 G A 0.113708 -1.4601e-04
14:90870118 A G 0.037943 -8.6306e-06
14:90872143 G A 0.023009 -2.1684e-05
14:90879834 C T 0.107379 -1.0983e-04
14:90882941 G A 0.027482 -8.3176e-05
14:90882956 G T 0.136757 -5.1719e-05
14:90891435 A G 0.426417 1.3561e-04
14:90891713 T C 0.619082 2.3557e-04
14:90891834 A C 0.070030 -3.0059e-05
14:90892824 C T 0.758065 6.0568e-05
14:90892978 A G 0.069219 -1.8987e-05
14:90903702 T C 0.090553 4.9309e-05
14:90903727 C G 0.099206 1.2079e-05
14:90904144 A G 0.212701 -1.5434e-05
14:90904811 A C 0.036015 -1.9396e-05
14:90906585 T C 1.771902 -2.8169e-05
14:90910945 G A 0.104568 -3.4682e-05
14:90915366 C T 0.376566 2.3004e-06
14:90918468 G A 1.517798 3.4642e-05
14:90918919 T C 0.745069 -1.3216e-05
14:90919959 C T 0.056833 1.9011e-05
14:90920191 A G 0.046456 4.6937e-05
14:90925666 T A 1.534322 6.0694e-05
14:90926362 G A 0.072900 -4.7248e-05
14:90931416 T C 0.917723 8.8205e-05
14:90944507 A G 0.538769 9.7616e-06
14:90946173 G A 0.338795 -2.0369e-05
14:90948987 T C 0.404982 5.0860e-05
14:90955452 G A 0.048365 -4.1791e-05
14:90955810 G A 0.582301 -6.6125e-06
14:90955922 C T 1.916042 -2.5039e-05
14:90956486 C T 0.130064 1.6362e-06
14:90965383 T C 0.822139 2.9640e-05
14:90966179 T C 0.161450 4.9867e-05
14:90966966 T C 0.020942 -9.1058e-06
14:90968818 A C 0.942297 3.2282e-05
14:90971762 G T 0.090777 5.4314e-06
14:90972071 C T 0.154144 -2.1991e-05
14:90975385 C T 0.897924 3.9473e-05
14:90978596 T C 0.043311 3.2369e-04
14:90986333 T C 1.349402 -5.4263e-06
14:90987379 C T 0.084779 4.6128e-05
14:90993286 A G 1.761083 -3.5741e-05
14:91002018 G C 0.639118 -1.0483e-04
14:91004279 G A 1.465655 -1.1120e-05
14:91005560 T C 0.159652 4.9921e-05
14:91006452 T C 0.027319 -5.9113e-05
14:91017020 A G 0.058407 5.0492e-06
14:91022013 A G 0.820552 1.6535e-05
14:91022185 T C 0.407939 -2.1294e-04
14:91024843 A G 0.060154 2.9692e-05
14:91027223 T C 0.710836 1.5681e-05
14:91030482 G A 0.104049 -1.0990e-04
14:91037713 A G 0.062231 -2.0611e-05
14:91043179 C T 0.052029 9.9243e-06
14:91049171 T C 0.160321 -4.9368e-05
14:91052024 T C 0.082169 -2.9738e-05
14:91054072 T C 0.140574 1.1847e-04
14:91055931 A G 0.021983 6.5312e-05
14:91058683 C T 0.035531 1.4361e-05
14:91060353 T G 0.154806 2.0179e-05
14:91067691 C T 0.224807 2.2882e-05
14:91073137 C T 0.042065 3.4821e-06
14:91074725 G T 0.085769 2.1500e-05
14:91075502 A C 0.833327 1.1334e-04
14:91079310 T C 0.271345 3.7326e-04
14:91081366 A G 0.332842 2.9803e-05
14:91083369 C T 0.142157 -4.3556e-05
14:91087115 A C 0.169204 2.6430e-05
14:91089443 C T 0.571483 3.1821e-05
14:91089848 T C 0.032266 1.5090e-04
14:91095838 A G 0.540999 2.2247e-06
14:91096700 T C 0.816115 -9.2555e-05
14:91100131 C T 0.140083 7.5727e-05
14:91107420 T C 0.177033 3.0947e-05
14:91107656 A G 0.163982 7.5774e-05
14:91114495 G A 1.789474 2.3992e-05
14:91122123 C T 0.109314 -4.0643e-05
14:91122317 A G 0.133452 5.1245e-05
14:91122801 A G 0.340213 -2.0708e-05
14:91124887 A G 0.379448 -1.8727e-05
14:91128299 C T 0.036511 -6.8157e-06
14:91129793 A G 0.222366 -3.3347e-05
14:91137244 A G 0.369763 9.2748e-05
14:91145147 A G 0.022165 -6.2484e-05
14:91146360 A G 0.115805 2.7068e-05
14:91148877 C A 0.362580 -2.1534e-05
14:91164175 T C 1.624927 -1.1701e-05
14:91165980 G A 0.065811 5.4688e-05
14:91166451 T C 0.297548 3.3685e-05
14:91166933 C T 0.045116 5.9677e-06
14:91170673 T C 0.750723 4.3493e-06
14:91173038 C T 0.215275 -1.0447e-05
14:91180652 A G 0.229144 8.6155e-05
14:91182775 T C 0.369776 -6.2618e-06
14:91185865 A G 0.094468 3.8780e-05
14:91185867 G A 0.441302 -1.7677e-05
14:91186670 A G 1.238206 2.0259e-05
14:91187853 A G 0.034207 -3.4927e-05
14:91188309 G C 0.022285 -3.1525e-05
14:91188368 A G 0.290190 -2.9537e-05
14:91190212 A G 0.119820 -8.7916e-05
14:91195005 A C 0.642000 1.5005e-04
14:91198216 G T 0.134695 -7.0693e-06
14:91206702 T C 0.050893 -9.4429e-05
14:91207447 T C 0.021958 -3.1372e-05
14:91218749 A G 0.030254 -2.6203e-05
14:91222233 G A 1.326175 1.6367e-05
14:91226208 C A 0.044317 4.4002e-05
14:91229753 T G 0.111456 -2.7326e-05
14:91239770 A G 0.024843 1.7370e-04
14:91244409 A G 0.149256 1.3565e-05
14:91250544 T C 0.049326 -3.5407e-05
14:91252545 A G 0.059543 -1.2612e-05
14:91253578 T G 0.023402 3.5268e-06
14:91257741 G A 1.747263 2.9703e-05
14:91261215 A G 0.060971 5.7843e-05
14:91262184 C T 0.133891 -1.5926e-05
14:91265910 A G 0.052383 -4.0897e-05
14:91267866 G A 1.574586 -2.8967e-07
14:91268999 G A 0.111099 -2.2426e-05
14:91275820 A G 0.059709 8.9457e-05
14:91276034 T C 1.412860 6.5920e-06
14:91286034 T C 0.724763 -5.0514e-05
14:91294151 A G 0.645849 -5.2670e-05
14:91294724 G T 0.059887 -1.2900e-05
14:91295459 G A 1.171681 -5.6448e-05
14:91297203 G A 0.080858 -1.1997e-05
14:91297790 G A 0.310346 -2.1957e-06
14:91309490 T C 0.580902 -5.6207e-07
14:91312284 A G 0.046327 -3.3859e-05
14:91312923 A G 0.022474 7.3316e-06
14:91312980 A G 0.204778 -2.1981e-05
14:91315458 A G 0.042734 -8.4312e-05
14:91321641 C T 0.095740 1.2603e-04
14:91324345 A G 0.030000 -3.0729e-05
14:91332366 T C 0.120421 -4.7893e-06
14:91332616 T C 0.039459 5.2922e-05
14:91340693 T C 0.450614 2.3825e-05
14:91345379 T C 0.031623 -4.4963e-06
14:91350266 A G 0.610919 -6.2877e-06
14:91357654 G A 0.445096 2.0450e-05
14:91362533 A G 0.058946 -8.2629e-05
14:91389914 C T 0.171710 -4.3737e-05
14:91396655 C A 1.515127 -3.2197e-05
14:91399501 T A 1.940661 -6.3397e-05
14:91400224 T G 0.043071 4.1188e-06
14:91415550 A T 0.068310 1.5961e-05
14:91416174 T C 0.069232 3.8686e-06
14:91427257 C T 1.453535 -4.0550e-05
14:91428473 G T 0.028585 5.1423e-05
14:91430034 G A 0.070517 1.2733e-05
14:91432538 A G 0.047037 -1.0291e-04
14:91439180 A C 1.477385 -6.0973e-05
14:91443038 C T 0.047193 -4.0807e-05
14:91443517 G A 0.048862 2.4739e-05
14:91458698 G A 0.090810 -7.3361e-05
14:91464994 A G 1.058612 -5.7757e-05
14:91466106 T C 0.046632 -1.8111e-05
14:91467876 G A 0.719921 -3.4992e-05
14:91473271 A G 0.286103 3.4922e-05
14:91496423 C T 0.060261 -1.3234e-05
14:91496702 C T 0.048625 -5.0780e-05
14:91497719 T C 0.078271 2.0649e-05
14:91503369 T C 1.131547 -7.8470e-05
14:91503583 C T 0.220406 1.8418e-05
14:91505368 G A 1.431137 -7.0010e-05
14:91507679 C A 0.138396 2.7919e-05
14:91515577 A G 1.145903 -1.1903e-04
14:91522798 A G 0.053522 -3.9032e-05
14:91547165 A G 0.020990 2.4347e-05
14:91555821 C T 0.199633 -3.8633e-05
14:91556695 A G 0.210409 1.0583e-04
14:91557378 G A 0.498470 2.6043e-04
14:91571271 A G 1.215638 -6.5671e-05
14:91571968 G A 0.069423 -3.2809e-05
14:91574621 G A 1.930035 -6.8506e-05
14:91579946 G C 0.206881 1.9556e-05
14:91581272 C T 0.087061 7.4374e-05
14:91589787 G A 1.530395 -4.3921e-05
14:91592772 C G 0.046473 7.2577e-05
14:91596570 T C 0.030556 4.0438e-06
14:91608936 C T 1.195579 -1.3385e-04
14:91610923 A G 0.030539 1.3810e-04
14:91621044 T C 1.020886 -5.3826e-06
14:91624544 A G 0.108356 4.8988e-05
14:91633161 A G 0.106506 -1.6724e-04
14:91633749 A G 0.065856 -7.7522e-06
14:91635649 G A 0.101832 2.4720e-05
14:91636532 T C 0.686950 1.8152e-05
14:91637693 T G 0.033645 3.4997e-05
14:91642040 A G 0.055736 3.4017e-05
14:91642395 A G 0.106639 -5.1645e-05
14:91649052 C A 0.063159 1.9533e-05
14:91649137 A G 0.065830 -4.2827e-05
14:91656057 G A 0.565981 -1.0254e-05
14:91661939 A C 0.419617 -8.4269e-05
14:91662886 G A 0.174002 -1.2875e-04
14:91668581 T G 0.031224 7.3377e-05
14:91668610 T G 0.020292 -8.0690e-06
14:91669029 C A 0.169730 -5.2236e-05
14:91671124 A G 0.145484 -8.1198e-05
14:91681921 A G 0.482329 1.4790e-05
14:91683051 G T 0.083497 2.9502e-05
14:91683743 T C 1.098956 1.5936e-04
14:91684609 A G 0.086110 -1.8437e-05
14:91684668 A G 1.400850 8.5943e-05
14:91687402 A G 0.211123 4.8149e-06
14:91690316 T C 0.092368 2.8786e-05
14:91691354 C T 1.967841 4.2356e-05
14:91693856 G A 0.059897 1.1773e-07
14:91695138 G A 0.550324 -1.9836e-05
14:91702324 A G 0.923244 -1.6033e-06
14:91708195 T C 0.385066 -1.9822e-05
14:91709504 A C 0.093549 8.7609e-06
14:91714006 A C 0.103072 3.7065e-05
14:91714868 G A 0.037135 -1.1237e-05
14:91721565 G A 0.053815 -2.8723e-06
14:91722061 T G 1.365994 1.9194e-05
14:91726019 C A 0.044889 -1.1774e-06
14:91729406 T G 0.252760 -2.6965e-05
14:91739081 G A 1.805209 2.1991e-05
14:91739108 G C 0.032824 2.8258e-05
14:91742658 A G 1.769782 1.3311e-05
14:91750513 C G 1.800549 2.0526e-05
14:91751986 G A 0.139924 -1.7381e-05
14:91757711 A G 0.111251 7.0307e-05
14:91758106 T C 0.066937 -2.6267e-06
14:91760522 T C 0.246599 -1.6493e-05
14:91762760 A C 1.567994 -2.5071e-05
14:91763064 T C 1.086873 9.1254e-06
14:91767390 T C 0.825606 9.5157e-06
14:91767477 A G 0.051581 -5.9391e-05
14:91772026 T C 0.051556 -1.2099e-05
14:91773494 A G 0.244707 -1.3705e-04
14:91774883 A C 0.046258 7.6254e-05
14:91775889 T C 0.166676 -2.5904e-06
14:91785889 G A 1.499453 7.9497e-05
14:91786441 A G 0.068816 -2.0925e-06
14:91787336 C T 1.958487 1.0026e-05
14:91788148 C T 0.154670 -1.2586e-05
14:91793304 C T 1.354897 5.8152e-05
14:91793838 A G 0.041572 -4.7595e-05
14:91797416 A G 0.119382 -5.5475e-05
14:91798690 T C 0.594557 -1.8844e-06
14:91801308 T C 0.019874 3.1196e-05
14:91806455 T C 0.027073 -1.9339e-05
14:91808854 C T 0.162112 -6.2600e-06
14:91817389 T C 0.054775 4.9039e-06
14:91818025 G T 0.257891 -1.1261e-05
14:91820954 G T 0.041617 7.7055e-05
14:91820966 C G 0.214960 -4.2304e-06
14:91821246 G A 1.648326 -5.8576e-05
14:91823197 C T 0.025320 -1.1537e-04
14:91831327 T C 0.042357 -1.0201e-04
14:91836237 A G 0.126451 4.0352e-06
14:91836479 C T 0.311910 -1.4437e-05
14:91836725 A G 0.562317 6.8679e-05
14:91837490 T C 0.635573 3.8770e-05
14:91837707 C G 0.020640 7.4279e-05
14:91839050 C T 0.254788 -3.7329e-07
14:91839956 A C 0.030179 2.2474e-05
14:91840089 A G 0.222707 -5.7760e-05
14:91841069 G A 0.686233 3.3117e-05
14:91843858 C G 0.039079 1.6115e-06
14:91850196 C T 1.524189 1.6925e-05
14:91855011 C A 0.675597 2.8008e-05
14:91859758 C G 0.071828 5.8445e-07
14:91870677 C T 0.317178 1.8462e-05
14:91871440 A G 0.239274 1.0987e-05
14:91872440 A C 0.063714 -1.1609e-05
14:91872560 T C 0.299959 -1.0079e-05
14:91873366 G A 0.030052 -8.9531e-05
14:91877716 C A 0.032824 5.5455e-05
14:91880062 A G 0.524932 -1.5866e-05
14:91882349 C G 0.044525 3.8017e-05
14:91909491 C T 0.186345 1.6284e-06
14:91920877 C T 0.034879 4.8060e-05
14:91927717 A G 0.900904 3.7878e-05
14:91946368 T C 0.068190 3.7886e-06
14:91948043 C T 0.188069 -2.5711e-05
14:91958862 C A 1.669790 -1.8086e-05
14:91967710 C T 0.894344 3.9838e-05
14:91973139 A C 0.034950 4.1970e-05
14:91981272 C T 1.648832 -1.7380e-05
14:92000246 G A 0.107610 2.0523e-05
14:92003243 G A 0.040786 4.5245e-05
14:92019797 A G 0.351223 -1.0829e-04
14:92032755 T C 0.343784 -5.2988e-06
14:92035068 G A 1.689807 -1.4651e-05
14:92046637 T G 0.037722 -7.9719e-05
14:92046702 A G 1.319301 4.5092e-05
14:92051316 T C 0.339681 -2.6835e-06
14:92052053 C T 0.065869 -1.4856e-05
14:92052817 A G 0.081011 6.9020e-05
14:92074125 A G 0.023347 3.3372e-05
14:92082160 A C 1.509570 7.7397e-05
14:92103862 G A 0.543680 -5.4139e-05
14:92104422 T C 1.808254 -3.0780e-05
14:92112671 T C 0.576465 4.4259e-05
14:92118160 G A 0.561810 8.5105e-05
14:92127606 A G 1.558107 1.2683e-05
14:92128261 C T 0.042364 4.9417e-05
14:92129010 T C 0.214483 -9.9250e-05
14:92136679 T C 0.048368 2.1356e-04
14:92140428 A G 0.568987 4.3803e-05
14:92140810 G A 1.857541 4.1625e-05
14:92142011 G C 0.053789 4.8322e-05
14:92145041 G A 0.037203 -2.8839e-05
14:92145075 T G 0.865379 -4.8466e-05
14:92145237 C T 0.534299 -7.4858e-05
14:92146825 G A 0.088641 -2.0464e-05
14:92148427 G A 1.641143 -1.8309e-05
14:92149622 C T 0.117204 -3.9659e-05
14:92150538 A G 0.029342 -2.4448e-05
14:92152570 C T 0.576510 -1.6791e-05
14:92159558 G A 0.094520 4.9710e-05
14:92162796 C T 0.023126 1.3569e-05
14:92163175 A G 0.160840 8.4138e-05
14:92163643 A G 0.031899 2.4800e-05
14:92167474 A G 0.043636 5.5940e-05
14:92167947 C T 0.038300 -6.9536e-06
14:92171624 A G 0.221503 -6.4030e-05
14:92183127 G T 0.028060 2.6235e-05
14:92184500 C T 1.344124 -4.5931e-05
14:92193332 T C 0.326464 1.2146e-05
14:92194949 C T 1.975160 -1.8949e-05
14:92222607 A G 0.803557 -3.3944e-05
14:92226808 A G 0.026128 2.1574e-05
14:92242032 G A 1.959334 -1.0436e-06
14:92243917 A G 0.038826 -8.0966e-06
14:92252686 G T 0.071273 2.4387e-05
14:92280037 C T 1.120460 6.4746e-05
14:92289447 T A 0.054464 9.7886e-05
14:92290744 G A 0.645778 -2.9405e-05
14:92300838 C A 0.031711 -3.8884e-05
14:92309325 G A 1.167753 6.5777e-05
14:92314172 A G 0.038056 -1.3151e-04
14:92317656 A G 0.041646 -4.3012e-08
14:92326098 C T 0.205962 -4.9911e-05
14:92326415 T G 0.295581 2.8777e-05
14:92332650 T C 0.041442 8.8679e-05
14:92333001 A G 0.382259 -3.0411e-05
14:92335321 G A 0.134374 1.2833e-05
14:92337671 A G 0.553940 -7.7256e-04
14:92339908 T C 0.907350 4.0268e-05
14:92342797 T G 0.028309 8.1305e-05
14:92346199 C T 1.387361 6.3809e-05
14:92347680 G A 1.467570 1.9081e-05
14:92355655 C T 0.074779 4.7725e-06
14:92356026 A G 0.036557 4.2651e-05
14:92357194 T C 0.075795 1.2562e-04
14:92359725 T C 0.233639 -6.4038e-05
14:92363325 A G 0.054039 4.7049e-05
14:92364626 C T 0.023941 2.4749e-05
14:92365790 A G 0.697791 5.2882e-04
14:92371141 A G 0.869313 4.2229e-06
14:92371353 T C 0.324004 4.5465e-05
14:92374515 T G 0.056015 -1.6585e-04
14:92375616 G A 1.827521 4.5203e-04
14:92392569 T C 0.025758 8.6624e-06
14:92393026 T C 0.742320 -4.4728e-05
14:92399288 T C 1.127785 -4.0081e-05
14:92405126 T C 0.025070 3.0340e-05
14:92408309 G A 0.144712 -3.1978e-05
14:92427222 C A 0.848135 5.5083e-06
14:92431170 C A 0.232204 3.9048e-05
14:92435587 C T 0.662348 -3.0212e-05
14:92445928 A G 0.029793 4.5677e-06
14:92459958 T C 0.931408 -2.2268e-05
14:92463621 G A 0.191967 5.1828e-05
14:92465749 T C 0.058206 -3.3941e-07
14:92466722 T C 0.029400 -7.5288e-05
14:92473943 C T 0.662205 -3.2237e-05
14:92485881 T G 0.729791 -2.4862e-05
14:92499348 G T 0.606219 3.2211e-05
14:92504231 G T 0.072582 -1.2086e-04
14:92505915 A T 0.175514 1.9634e-05
14:92506583 C T 0.548311 -2.5604e-05
14:92525471 T C 1.557052 2.3047e-05
14:92541373 T C 0.192158 6.8248e-05
14:92557264 T C 0.048040 -1.2515e-04
14:92562568 C T 0.493231 -7.5194e-05
14:92567438 C T 0.081501 -1.0549e-04
14:92572061 C T 0.599513 2.3943e-05
14:92576251 C T 0.199805 -5.4040e-06
14:92576585 C T 1.638994 -2.4805e-05
14:92579923 T C 0.541908 2.5207e-06
14:92580525 A G 0.719453 -2.1901e-05
14:92588998 T C 0.124157 8.6667e-05
14:92589107 C T 0.643104 -8.2691e-06
14:92590192 C A 0.337896 -7.2934e-05
14:92603311 G T 1.763859 1.5950e-04
14:92610213 C T 0.119853 -5.5201e-06
14:92625067 A G 0.294221 7.3221e-05
14:92628356 C T 0.069709 1.4252e-04
14:92634014 A G 0.762161 -1.0434e-05
14:92634069 A G 0.023525 9.2988e-06
14:92636713 T A 0.464772 -1.0322e-04
14:92647042 A C 0.071643 2.6732e-05
14:92647274 C T 0.038595 -3.0693e-05
14:92656788 C T 1.357526 -1.2298e-05
14:92666291 G T 0.549830 2.7109e-05
14:92666343 T C 0.257732 6.7855e-06
14:92668250 T C 1.224606 -3.0410e-05
14:92669554 A G 0.054717 -1.1655e-05
14:92669798 G A 0.497392 -6.7371e-06
14:92671185 G A 1.023843 -1.4510e-05
14:92671404 G A 0.542849 -4.2866e-05
14:92672674 A G 0.243143 -6.0279e-06
14:92684190 T C 1.514267 -1.1100e-05
14:92707233 A G 0.023976 4.3429e-05
14:92708417 A C 0.028361 3.2351e-05
14:92708578 C T 0.247132 3.8220e-06
14:92709597 A G 0.393914 -9.5384e-05
14:92714008 A C 0.078966 1.8973e-05
14:92720904 A G 1.348532 6.5927e-05
14:92722005 A C 0.033678 1.8367e-05
14:92722019 T C 1.959470 -2.2346e-05
14:92722844 T C 0.134267 -1.8836e-05
14:92726738 G A 1.383161 -5.5052e-04
14:92728159 A G 0.116665 -3.3137e-05
14:92730412 C T 0.214077 1.6794e-05
14:92736604 C T 0.956780 -2.0574e-05
14:92738068 G A 0.118798 2.1516e-05
14:92739145 C T 0.268680 -2.9290e-05
14:92739855 G A 0.076197 3.2047e-05
14:92742640 C A 1.699606 -5.2726e-05
14:92746915 T C 0.172359 -1.3773e-04
14:92747433 A G 0.111670 -6.5312e-05
14:92748495 T C 0.500755 -4.0062e-06
14:92752200 G A 1.542093 7.3366e-05
14:92753877 C T 0.038663 -2.7613e-04
14:92754084 A C 1.228550 -1.2939e-04
14:92757403 T C 0.256359 1.0559e-05
14:92758512 G A 0.077135 7.2101e-05
14:92759251 C T 0.037807 -1.4765e-05
14:92759284 A G 0.029011 5.6843e-05
14:92763391 T G 0.908035 2.2058e-05
14:92766945 A G 0.025106 -4.8139e-05
14:92767214 C T 0.047141 6.9695e-06
14:92773663 T G 0.903974 2.3413e-05
14:92775750 T C 0.035742 -4.4437e-05
14:92776368 T G 0.030354 -2.8132e-05
14:92785908 T C 0.082114 7.1770e-05
14:92793206 T C 0.177526 -3.7985e-05
14:92796826 A G 0.031756 -3.5056e-06
14:92801418 T C 0.205943 -1.3438e-04
14:92802560 A G 0.370723 2.8841e-06
14:92808475 G C 0.240747 -9.4819e-05
14:92813655 G A 0.044094 -5.8587e-05
14:92814457 A G 0.203794 2.0686e-05
14:92819696 C T 0.264334 -3.7930e-06
14:92822426 T G 0.043824 -4.6364e-05
14:92823155 T C 1.821088 2.6175e-04
14:92826246 C A 0.132277 -2.4400e-06
14:92826737 A G 0.040549 3.2872e-05
14:92827181 G A 0.236115 -9.0726e-06
14:92827246 A G 1.772930 4.7714e-05
14:92828636 C T 0.836041 3.8964e-06
14:92830382 C T 0.095107 -1.0450e-05
14:92835100 A G 1.636167 3.8238e-05
14:92836102 G A 0.155640 1.2595e-05
14:92836463 C T 0.075048 7.5558e-05
14:92838444 A G 0.044353 -7.9001e-05
14:92839179 C T 0.043574 -8.2454e-05
14:92840572 A G 0.144504 -1.3792e-05
14:92843680 C T 0.730797 3.0905e-05
14:92844508 G A 0.276863 -1.7685e-05
14:92845434 A C 0.022409 1.6827e-05
14:92846794 A G 0.208228 6.9957e-06
14:92850076 C T 0.052714 -6.4207e-06
14:92850234 T C 0.030257 -3.0663e-05
14:92856689 A C 0.294127 -3.2864e-08
14:92859858 C T 0.212558 1.7544e-06
14:92862121 T C 0.233149 -1.2064e-04
14:92862142 T A 0.043412 7.0673e-05
14:92871050 C T 0.702511 -2.9291e-06
14:92875719 T C 0.039842 2.9245e-05
14:92878020 G A 1.327827 -1.2118e-06
14:92878794 A G 0.451406 -2.4933e-06
14:92880655 A G 0.188828 -1.9297e-05
14:92885946 T C 0.192359 4.5335e-05
14:92887417 G A 0.049004 2.7891e-05
14:92891726 A C 0.891365 -1.5206e-05
14:92894256 G A 0.071416 2.3792e-05
14:92906520 A G 0.138344 1.8556e-05
14:92907993 A G 0.530817 -2.1507e-05
14:92909073 C T 1.456174 -3.2552e-05
14:92909700 T C 0.067129 5.7253e-06
14:92911579 A G 0.119950 -2.0847e-05
14:92918793 G A 0.888142 1.7405e-05
14:92919445 A C 0.802798 3.5692e-05
14:92920371 T C 1.021415 5.0808e-05
14:92922542 G A 0.775011 3.1346e-05
14:92922713 C T 1.501592 1.1566e-04
14:92922782 A G 0.064704 3.2959e-05
14:92924421 A G 0.490401 2.3542e-05
14:92926811 T C 0.035139 -2.3450e-05
14:92926952 T G 0.462727 2.4256e-06
14:92929498 T C 0.216076 9.1548e-06
14:92930891 G T 0.086035 1.5367e-05
14:92931737 A G 1.525529 7.0854e-06
14:92932443 T C 0.267898 -2.2792e-05
14:92933251 T C 0.058200 3.0159e-05
14:92937293 T C 1.595044 1.2148e-06
14:92940209 C T 0.090401 -3.1578e-05
14:92940715 T C 0.167293 2.9651e-05
14:92952838 A C 0.303754 -6.9308e-05
14:92952958 G T 0.081660 -1.2201e-06
14:92953697 G A 0.020682 3.4049e-06
14:92956184 T C 0.949525 5.4674e-05
14:92958522 C A 0.095811 3.2135e-05
14:92958612 A G 0.524572 -3.5666e-05
14:92959282 A G 0.293208 -8.6522e-05
14:92959940 A G 0.024983 1.3206e-05
14:92963789 T C 0.028202 3.9461e-05
14:92964088 G T 0.196329 -2.5684e-05
14:92966525 T C 0.114929 2.7690e-06
14:92969688 C T 0.170895 2.5207e-05
14:92970259 A C 0.134407 -9.2552e-06
14:92971222 T G 0.544248 5.0084e-05
14:92972162 T C 0.476467 6.1800e-06
14:92973660 T C 0.135085 2.2159e-05
14:92974059 T C 0.090459 2.4181e-05
14:92974445 C T 0.648173 2.0614e-05
14:92976023 T C 0.116360 -1.9663e-05
14:92980553 A C 0.114961 1.3292e-04
14:92982625 A G 0.118934 1.0964e-05
14:92984051 G A 1.061744 -1.2468e-05
14:92985951 T C 0.128817 1.2229e-04
14:92986145 A G 0.020104 -1.3160e-05
14:92987358 T C 0.196404 -5.3586e-05
14:92994323 A G 0.072299 -3.5087e-05
14:92994718 C G 0.399711 1.8499e-04
14:92995987 A G 0.045460 5.9464e-05
14:92998827 A G 0.353544 -1.1185e-04
14:93002380 C A 0.328314 1.4772e-04
14:93005721 G A 0.767208 1.5741e-05
14:93006872 C T 1.511362 1.1009e-04
14:93006902 G T 0.751596 5.0886e-05
14:93007216 T C 1.877457 2.2975e-04
14:93009711 C T 0.059173 -1.8519e-04
14:93011124 G A 1.134601 3.2598e-05
14:93011366 T C 0.274201 9.6839e-05
14:93013106 T G 0.053130 -8.7521e-05
14:93014971 C T 0.270469 -9.2869e-05
14:93016441 C T 0.668047 3.3491e-05
14:93017539 G A 0.732466 -1.3959e-05
14:93020769 G T 0.027573 2.5278e-05
14:93021815 T C 0.107567 -3.1587e-05
14:93031594 G A 0.552190 1.4020e-06
14:93037679 A G 0.060128 -8.3071e-06
14:93041534 C T 0.169386 -2.8130e-05
14:93041785 C G 1.894458 4.3742e-05
14:93044668 A G 1.317616 -1.4230e-05
14:93049411 A G 0.102897 -1.3785e-05
14:93049865 T C 0.129048 -3.7100e-05
14:93050146 G A 1.224168 1.0715e-05
14:93050570 C A 0.361427 -6.7913e-05
14:93050704 A G 0.369568 -1.5703e-06
14:93055078 C T 1.896084 6.8856e-05
14:93061453 G A 0.256804 -2.4721e-05
14:93064069 T C 1.076746 4.7264e-05
14:93065083 G A 0.190665 9.4425e-06
14:93066363 A G 0.078917 -2.5024e-05
14:93071194 A G 0.280952 -1.7083e-05
14:93074273 C T 0.026774 -2.6281e-05
14:93078988 C T 0.229199 6.4491e-05
14:93079993 G A 0.024109 -5.6130e-05
14:93084429 C A 0.286619 1.5457e-05
14:93098472 A G 0.139353 8.9900e-05
14:93099890 A G 0.045700 1.3097e-06
14:93103309 T C 0.368419 -1.5807e-04
14:93104090 A G 1.789851 6.4637e-05
14:93110372 A G 0.208147 4.2827e-05
14:93113952 T G 0.138194 1.1884e-05
14:93115151 T C 0.072783 -1.9141e-05
14:93117443 A G 1.102433 -1.0740e-04
14:93118668 T C 0.343969 -2.7106e-05
14:93123142 G A 0.307184 -2.2159e-05
14:93123991 A G 0.649585 3.2610e-05
14:93124584 A G 0.240604 2.0254e-05
14:93125282 T G 0.666901 4.7363e-05
14:93129070 A G 0.726636 -4.3343e-05
14:93131683 A G 0.154962 -3.1514e-06
14:93132299 C G 0.903075 3.1260e-05
14:93145500 T C 0.696603 -1.5495e-05
14:93147910 C T 1.462886 2.7854e-05
14:93148143 A G 0.561424 1.5160e-04
14:93151596 A C 0.077401 1.3287e-04
14:93153538 G A 0.206047 -6.4689e-05
14:93156713 T C 0.041620 -1.7661e-05
14:93157307 C A 0.044191 2.2386e-05
14:93159621 G A 0.304718 2.1423e-05
14:93162515 C A 0.238527 2.0950e-05
14:93164106 T C 0.694594 -4.7772e-05
14:93173010 T C 0.134588 -2.1990e-05
14:93174842 T C 0.027969 -8.4723e-05
14:93175780 C T 1.182382 -6.6014e-05
14:93176042 A G 0.024048 -1.3285e-05
14:93177400 T C 0.407868 -7.4345e-06
14:93178431 A G 0.023584 -1.6317e-05
14:93178467 T C 0.821146 -8.4890e-05
14:93187010 T C 0.078667 1.4566e-04
14:93188114 G A 0.025645 1.3992e-05
14:93195186 T C 1.021081 2.1509e-06
14:93195562 C T 0.296003 7.0086e-05
14:93197430 A G 0.332956 -1.0098e-04
14:93198569 T C 0.046268 -3.5986e-05
14:93199080 T C 0.349736 7.3788e-06
14:93201129 C T 1.388728 7.9762e-07
14:93202028 C T 0.646405 5.1878e-06
14:93215348 A C 0.301592 9.0331e-05
14:93216246 G T 0.243801 -1.7101e-05
14:93221344 C T 0.100995 9.3169e-05
14:93223990 T C 0.640117 2.3430e-05
14:93224959 A G 0.049397 -3.5800e-05
14:93229219 G A 1.246268 9.9532e-06
14:93255175 A G 0.087025 3.7040e-05
14:93259547 A G 0.050751 2.6082e-05
14:93262525 G A 0.044145 -5.4355e-06
14:93263982 G C 0.132070 -2.0163e-05
14:93276446 G T 0.026420 -4.1009e-05
14:93281416 G C 0.052396 5.9467e-06
14:93286230 G A 0.115133 -1.1131e-04
14:93288420 G A 0.068265 -9.0611e-06
14:93288480 A G 0.132560 -2.0617e-05
14:93290856 C T 1.325017 2.6033e-05
14:93305234 T C 0.167052 5.4585e-06
14:93309887 C A 1.439488 -3.9341e-06
14:93326437 A G 0.380483 -5.2797e-06
14:93332306 A G 0.192204 -3.5077e-05
14:93332765 C T 0.440163 5.3536e-05
14:93333302 C G 0.134819 -1.1001e-05
14:93343568 A C 1.206589 4.6081e-05
14:93347668 A G 0.061023 -6.4861e-06
14:93351669 T C 0.039459 3.0996e-08
14:93353299 A G 0.142969 -2.9800e-05
14:93358111 C T 0.381402 1.6183e-06
14:93358393 T C 0.497181 -3.4792e-06
14:93362498 G A 0.130216 -3.5224e-05
14:93366200 C T 0.231137 -1.5669e-05
14:93369245 G A 1.332716 6.6900e-05
14:93375880 T C 1.831458 3.9941e-05
14:93383032 T C 0.031597 -6.5563e-05
14:93383739 A G 0.320625 -5.2957e-05
14:93385610 G A 0.237745 -1.3898e-05
14:93389030 G A 1.528360 3.8486e-05
14:93389077 C T 0.466093 2.9513e-06
14:93391490 T C 1.423145 1.5498e-05
14:93395407 G A 1.421289 1.9232e-05
14:93398031 C G 0.174735 1.1234e-04
14:93398446 T C 0.057424 6.7921e-05
14:93400861 G A 0.543190 -2.1106e-05
14:93404674 C T 0.983830 8.7246e-05
14:93406954 T C 0.167306 -1.0299e-05
14:93407134 T C 0.175673 -9.3994e-05
14:93408451 A G 0.495626 5.3312e-06
14:93409078 G A 1.220487 2.9988e-05
14:93412743 A G 0.146172 9.4764e-05
14:93414467 G A 0.132391 -9.1188e-06
14:93419849 T C 0.071092 -1.0140e-04
14:93423934 T C 0.146890 1.1932e-04
14:93424229 A G 0.177896 2.9279e-06
14:93425898 A G 0.065600 8.9466e-05
14:93438351 T C 0.252935 -2.3028e-05
14:93439909 G A 1.957166 -1.5996e-05
14:93447573 A C 0.360142 -1.0917e-05
14:93459859 C T 0.192340 6.3748e-05
14:93463099 A T 0.120849 1.1903e-05
14:93463645 A G 0.107597 -1.8076e-06
14:93471116 A G 0.556812 -2.2435e-05
14:93485366 T C 0.208608 1.5658e-05
14:93486038 T C 0.034532 -5.9325e-06
14:93487673 C T 1.977883 2.2356e-05
14:93494030 A G 0.826028 -5.2841e-06
14:93508865 A G 0.030309 -3.1040e-05
14:93516465 C T 0.219799 5.4965e-05
14:93536720 A C 0.093452 -2.7491e-06
14:93540906 T C 0.606300 3.4299e-08
14:93543505 C T 0.031322 -4.7882e-05
14:93544391 G A 0.228391 8.0873e-05
14:93560657 A G 0.123274 -5.6469e-05
14:93561738 T C 0.085616 1.0327e-04
14:93563922 T C 0.066677 1.4935e-04
14:93573824 T C 0.032483 -3.4891e-05
14:93575662 C T 0.386092 9.1968e-06
14:93578722 G C 0.033483 1.9567e-05
14:93580772 G T 0.418816 1.0881e-08
14:93593727 C T 0.554381 8.6792e-05
14:93595051 G A 0.484906 -3.5483e-05
14:93595591 C A 0.638417 7.9855e-06
14:93602336 T C 1.378143 -5.5067e-06
14:93607492 A G 1.399507 -3.1259e-07
14:93611491 T C 0.067210 3.0455e-05
14:93614062 A C 0.468878 -1.1398e-05
14:93615607 G A 0.070099 -6.5007e-05
14:93616138 T G 0.053860 6.7200e-05
14:93617260 A G 0.783800 4.2105e-06
14:93619520 T C 0.783810 7.2362e-06
14:93621636 C T 0.124754 -3.7745e-06
14:93640448 T C 0.570649 1.6265e-05
14:93642968 T C 0.027537 -6.1610e-05
14:93645708 G A 1.482001 -3.2945e-06
14:93648950 G A 0.053539 6.1553e-05
14:93649383 T C 1.476811 -6.1451e-05
14:93649999 T C 0.022610 1.1785e-05
14:93656324 G A 0.034918 -1.6097e-05
14:93657436 C T 0.506863 -1.4021e-05
14:93667996 T C 0.467729 -9.4793e-06
14:93673655 A G 0.169058 -6.0714e-06
14:93677341 T C 0.332914 -4.5785e-05
14:93680662 A G 0.646314 -2.1278e-05
14:93680748 C T 0.055648 7.0457e-05
14:93684099 T C 0.053909 3.8101e-05
14:93684814 C T 0.350544 3.8151e-06
14:93689352 T C 0.179357 -2.4723e-05
14:93693422 T C 0.666317 6.0905e-05
14:93696317 G A 0.689060 5.9782e-05
14:93701539 G A 0.044577 -3.2631e-06
14:93703854 A G 0.988153 -1.1512e-05
14:93708759 C A 0.044314 3.0253e-06
14:93710718 T C 0.110326 2.9961e-05
14:93717733 C G 0.119739 2.7744e-05
14:93731823 A G 1.588731 -3.0179e-05
14:93741096 T G 0.065314 5.6309e-05
14:93755562 T C 0.181908 9.5934e-05
14:93784384 A G 0.198449 -3.5629e-06
14:93784668 A G 0.130469 2.8869e-05
14:93787360 T C 0.609504 -1.3607e-04
14:93788250 A G 0.390052 -6.3986e-06
14:93790276 C T 0.366884 -2.8714e-04
14:93796411 C T 0.411282 -2.0880e-04
14:93798425 A G 0.341667 -2.8452e-04
14:93811057 A G 0.044697 1.8047e-05
14:93836269 A G 0.197637 -1.2038e-05
14:93871182 T C 1.400234 2.2443e-04
14:93876503 C T 0.050884 2.5320e-05
14:93897886 G A 0.061173 6.2451e-05
14:93900634 G A 0.089953 -1.0558e-05
14:93901858 T C 0.132544 -2.0748e-06
14:93915039 A G 0.027930 -1.1488e-05
14:93917653 G C 0.033856 -1.4514e-04
14:93934853 A G 1.955793 -1.2210e-05
14:93943998 A G 0.622597 -4.2787e-04
14:93957862 A C 0.036950 -7.1227e-05
14:93958136 A G 0.034713 2.5260e-05
14:93963563 G C 0.030997 -3.4337e-05
14:93994870 G A 1.116415 1.8806e-04
14:94001241 A T 0.055071 3.1041e-05
14:94001462 G A 0.155705 -1.4168e-05
14:94003994 T C 0.469076 2.4771e-05
14:94011176 T C 0.095597 -1.1898e-06
14:94012483 A G 0.068232 4.3734e-05
14:94017120 T C 1.735215 3.7628e-07
14:94025745 T C 0.050173 -1.1643e-04
14:94039845 A G 0.187627 1.0821e-05
14:94039907 G A 0.232639 2.3792e-04
14:94050966 T C 0.119720 -2.3216e-05
14:94074858 T C 0.187381 5.0398e-05
14:94075191 T C 0.460488 1.5151e-05
14:94088587 A G 0.996378 2.8293e-05
14:94097287 A G 1.394125 1.2309e-04
14:94099620 C A 0.366851 1.6017e-05
14:94100335 G A 0.060345 5.0520e-05
14:94121012 A G 0.095695 3.2107e-05
14:94126078 G A 0.081903 1.1931e-05
14:94126515 T C 1.336451 7.0611e-05
14:94126616 A G 0.093835 1.1168e-04
14:94145928 A G 0.033545 3.8783e-06
14:94148833 C T 0.081374 2.2765e-05
14:94153845 G A 0.098350 1.6386e-05
14:94161765 G A 0.029773 1.6349e-06
14:94163328 A G 0.144144 9.4254e-05
14:94174650 C A 1.296642 3.7305e-05
14:94179632 A G 0.027427 1.0445e-06
14:94186372 G A 0.182596 5.8217e-06
14:94192032 G T 1.346370 4.5216e-06
14:94193098 T C 0.398864 -1.6251e-05
14:94195463 T C 0.375430 5.1930e-05
14:94197592 T C 0.703260 -4.5106e-06
14:94197929 A C 0.075448 -9.7345e-06
14:94202579 C T 1.720323 -2.8601e-05
14:94204438 T C 1.538250 1.3686e-05
14:94205345 A G 1.802356 -2.6962e-05
14:94208300 T C 0.148156 2.3297e-05
14:94208530 G A 1.799724 -6.1566e-05
14:94208556 T C 0.029848 -2.1318e-05
14:94219733 T C 1.691202 -6.7314e-05
14:94219987 T C 0.108843 1.7298e-04
14:94220298 C T 0.032247 -2.6205e-05
14:94229604 A G 0.117558 -1.8001e-05
14:94231166 T C 0.116282 -6.2004e-05
14:94232953 T C 0.402639 -1.4943e-05
14:94233615 A C 0.024486 3.6697e-05
14:94235806 A G 0.120521 -1.6444e-05
14:94235973 T C 1.465902 1.2891e-06
14:94236975 C T 1.931138 -2.9917e-05
14:94238353 A G 0.661767 -1.8936e-05
14:94239938 T C 0.734514 -4.0206e-05
14:94244818 A G 0.576971 9.9127e-06
14:94245649 G A 1.564180 5.0039e-05
14:94245799 C A 0.134257 3.5550e-05
14:94246514 A C 0.857846 5.4636e-06
14:94247149 A G 0.065701 -3.9718e-05
14:94247902 A G 0.189296 -2.0776e-05
14:94249735 A G 0.711680 -6.7052e-06
14:94252264 C A 0.187361 -3.3906e-05
14:94258643 G A 1.166848 4.5012e-06
14:94259308 T C 0.612162 2.7051e-05
14:94266491 C T 0.241234 -5.5926e-05
14:94267266 C T 0.208108 1.6455e-05
14:94267909 T C 0.825515 5.8772e-06
14:94270080 A C 0.128886 -1.0360e-05
14:94274628 C G 0.063451 7.7028e-05
14:94284369 A G 0.027271 -1.1934e-05
14:94285160 T C 0.059813 -1.9941e-06
14:94285427 T C 0.032156 1.9087e-05
14:94286525 T C 1.029475 7.5582e-05
14:94287923 G A 0.485970 -9.3682e-06
14:94292181 T C 0.180104 -2.8498e-05
14:94295068 G A 0.154374 -3.3645e-05
14:94296069 C T 0.170655 -1.4139e-05
14:94297710 C T 0.432191 6.9368e-05
14:94297834 A G 0.028722 1.4810e-05
14:94300981 C T 0.243178 1.7300e-05
14:94308934 A G 0.225200 6.8812e-05
14:94316720 T C 0.099106 2.6639e-04
14:94319652 G T 0.217537 2.5810e-05
14:94320983 C T 1.693517 6.0937e-05
14:94321132 T C 0.057794 -4.8990e-05
14:94323704 G A 0.315825 1.4932e-04
14:94326457 T C 0.098694 1.9155e-05
14:94327229 T C 0.544319 -1.0778e-04
14:94328781 A G 0.409072 -2.7252e-04
14:94329960 A G 0.049923 -6.1566e-05
14:94333846 T C 0.077106 1.4030e-04
14:94334567 A G 0.719879 1.1270e-04
14:94336608 G A 0.220559 5.5462e-05
14:94339436 G C 0.034535 1.1927e-05
14:94340011 C A 0.053458 -3.1309e-05
14:94340130 G A 0.167831 -6.6075e-05
14:94344821 A G 0.151239 4.8965e-04
14:94346411 C T 0.072403 2.1895e-04
14:94353943 T C 0.335770 1.2253e-05
14:94355585 G A 1.406050 -1.2678e-04
14:94358034 C T 0.178698 -6.8902e-05
14:94361020 G A 0.282887 -6.1790e-06
14:94361196 T C 0.142758 -3.1075e-05
14:94366772 T C 0.092092 4.4188e-05
14:94370417 T C 0.554790 -1.5211e-05
14:94374108 C T 0.033113 -3.4170e-05
14:94376460 C T 0.214440 -1.6240e-04
14:94379107 C T 1.817238 2.9266e-05
14:94379618 A G 0.204599 6.3754e-05
14:94380907 C T 0.236054 2.7653e-05
14:94383227 C T 0.086269 3.2830e-05
14:94387749 T C 0.059910 4.3889e-05
14:94388129 C T 0.110453 -6.5914e-06
14:94388642 C T 1.525643 1.1123e-05
14:94389292 C T 1.148545 -5.2916e-06
14:94390867 G A 0.376991 2.1377e-05
14:94391699 A G 1.059657 -1.8675e-05
14:94391705 T A 0.033314 9.4375e-06
14:94398258 G T 1.659556 8.3204e-05
14:94400394 T C 0.125838 1.2298e-04
14:94401102 T C 0.039851 -2.1328e-05
14:94403973 T C 0.365800 7.0625e-05
14:94408103 A G 0.063377 2.5845e-05
14:94411978 G C 0.152781 8.1695e-06
14:94413517 C T 0.349220 6.3701e-05
14:94416113 A G 0.037943 -5.5882e-05
14:94417531 C T 0.128181 -1.4248e-04
14:94418127 A G 0.375641 3.3609e-05
14:94418146 A G 0.375994 7.1871e-05
14:94421488 T C 0.250238 -5.2917e-06
14:94423294 C T 0.185816 -1.1189e-04
14:94423997 A G 0.141219 -1.2958e-04
14:94425703 G A 0.897506 2.3827e-05
14:94426154 C G 0.084396 -9.8257e-06
14:94430323 A G 1.063961 -5.4342e-05
14:94432460 T C 0.022097 -3.0892e-05
14:94437745 C T 0.021516 3.0138e-05
14:94442156 C T 0.963411 -1.7262e-05
14:94442261 G T 0.146017 -1.6165e-04
14:94443410 T C 1.590256 1.7298e-05
14:94444682 T C 0.095727 3.3385e-05
14:94447966 A C 0.088035 4.8891e-05
14:94450139 G A 0.028021 1.6775e-04
14:94450617 A G 0.145361 -1.8601e-04
14:94451703 A G 0.038105 5.2802e-05
14:94452096 G A 0.512157 -5.1836e-05
14:94453111 A G 0.368614 6.6014e-05
14:94453701 G A 0.425716 -5.0317e-05
14:94456371 G A 0.046453 -5.8321e-05
14:94456406 G T 0.214336 7.4005e-05
14:94463212 A G 0.088638 -3.9814e-05
14:94464489 A G 0.126143 3.1733e-04
14:94465169 C T 1.047995 -2.5652e-05
14:94470658 T C 0.092838 5.6606e-05
14:94471213 A G 0.042461 8.0031e-05
14:94475182 G A 0.237933 -3.0636e-05
14:94479804 A G 0.550889 2.6179e-05
14:94479835 T C 0.324153 5.0132e-07
14:94482663 A G 0.065136 -5.2479e-07
14:94486120 G T 0.060442 -3.1099e-05
14:94488692 T C 0.474967 2.0576e-05
14:94491351 T C 0.036456 8.0402e-05
14:94497058 T C 0.109843 -2.1425e-05
14:94500885 G C 0.233889 2.6991e-06
14:94506339 C T 0.417293 -1.7033e-05
14:94515292 T C 0.029241 -5.1938e-06
14:94516420 T C 0.662864 3.1567e-06
14:94518241 T C 0.061835 -3.2158e-06
14:94520260 T C 0.842789 -2.1073e-05
14:94521263 T C 0.162739 -4.6050e-05
14:94530953 A G 0.033116 -6.2169e-05
14:94546945 A G 0.034301 3.9176e-05
14:94547563 A G 0.061160 3.8419e-05
14:94548497 C T 0.677035 6.2543e-07
14:94552899 G T 0.177098 1.0116e-05
14:94554363 T A 0.214729 -3.4929e-06
14:94559443 G A 0.515802 -1.7864e-05
14:94559984 G A 0.268946 3.4266e-05
14:94563193 C T 0.967163 -6.5723e-06
14:94563265 T C 0.177225 -1.8327e-05
14:94564058 A G 0.800338 -1.6968e-05
14:94565150 C T 0.811750 1.3310e-06
14:94576937 C T 1.018942 -1.2037e-05
14:94579327 C A 0.029101 -3.9063e-05
14:94580122 A C 0.065188 4.9694e-05
14:94581285 A G 0.094520 -7.3732e-05
14:94583462 C T 1.705422 2.8290e-05
14:94586005 T C 1.055366 -2.3126e-05
14:94593576 G A 0.038787 6.2994e-05
14:94595989 C T 0.424940 5.1153e-05
14:94597460 G T 0.038345 1.8067e-04
14:94598617 A G 1.200169 -3.2136e-05
14:94606179 A G 0.437992 1.5588e-05
14:94608089 A G 0.169568 1.5405e-05
14:94612518 T C 1.166578 -5.5309e-05
14:94612849 T C 0.093913 -2.4103e-05
14:94620563 G A 0.106642 2.7677e-05
14:94626683 A C 0.021961 -1.3090e-05
14:94634383 A G 0.042620 1.9976e-05
14:94642417 G A 0.164277 1.7464e-05
14:94644870 G A 0.031886 8.7373e-05
14:94645917 T C 0.143358 -8.3774e-05
14:94652599 A T 0.061948 3.7110e-05
14:94657946 C T 0.030497 -5.1052e-06
14:94659182 C T 1.520739 -4.0511e-05
14:94677961 A G 0.148827 4.6668e-05
14:94703827 C A 0.038235 6.0012e-05
14:94710949 A G 0.084779 -5.6077e-05
14:94724949 C T 0.332894 2.1688e-05
14:94724973 G T 0.044145 5.1197e-05
14:94731490 T C 0.179110 1.3531e-04
14:94735511 T C 0.426602 1.9232e-05
14:94742263 T G 0.147987 4.2747e-05
14:94754259 G T 0.059306 -1.6457e-04
14:94755306 T C 0.032759 7.5006e-05
14:94756450 A T 0.327603 2.1230e-05
14:94756750 C T 0.327100 1.7497e-05
14:94756794 C T 0.753570 3.2354e-05
14:94757226 A G 0.103023 -1.4203e-05
14:94757499 A G 0.267804 -7.7035e-07
14:94758171 T C 0.036940 2.3233e-05
14:94762706 A G 0.180743 -1.7068e-05
14:94763493 C T 1.513988 -7.1433e-06
14:94766083 C T 0.033441 1.8643e-04
14:94769476 T C 0.757737 -2.9149e-05
14:94769907 G A 0.409416 1.6357e-05
14:94770184 C T 0.362391 -8.1760e-06
14:94772429 A G 0.264909 1.2190e-05
14:94773945 G A 0.189993 -8.3974e-06
14:94774186 C T 0.559792 1.3924e-05
14:94776221 C A 0.907950 1.5928e-06
14:94780608 A G 0.435158 8.5908e-07
14:94783374 C T 0.119405 1.9732e-05
14:94785380 G A 0.063841 -6.1170e-05
14:94793686 T G 0.418089 4.2395e-06
14:94795492 G A 0.412707 1.2184e-04
14:94801368 T C 0.922261 5.2341e-05
14:94809810 T C 0.065726 7.2947e-06
14:94811056 T G 0.034950 1.8183e-05
14:94816299 G A 1.122300 -3.6213e-06
14:94832016 C T 0.428582 2.3029e-05
14:94832739 C A 0.093234 -3.8440e-05
14:94832796 A G 0.185767 -2.1403e-04
14:94832898 T C 0.084218 -5.3364e-06
14:94833033 C T 1.556053 3.4101e-05
14:94836611 A G 0.090339 -6.1764e-06
14:94838142 T G 0.042477 1.2126e-05
14:94841366 G A 1.554572 -1.2562e-06
14:94844706 A G 0.097376 -1.3263e-06
14:94844843 G T 0.513575 -7.9606e-05
14:94847262 A T 0.097512 1.1111e-05
14:94847415 G A 0.440212 -3.6305e-07
14:94849201 T C 0.308239 3.4972e-05
14:94849882 C T 0.291553 -1.7002e-05
14:94851546 A G 0.296675 7.4101e-06
14:94852219 A G 0.050043 -1.4867e-04
14:94854040 A G 0.423700 -6.0919e-05
14:94854877 A G 0.381931 -1.3116e-04
14:94854902 G A 0.079618 -9.3656e-05
14:94855115 C T 0.091819 5.0700e-05
14:94858356 C T 0.978419 -2.1613e-05
14:94862557 G A 0.069842 6.1819e-06
14:94866912 T C 0.025070 7.8167e-05
14:94869163 A G 0.047557 -4.5877e-05
14:94870274 C T 1.016125 -2.8825e-04
14:94873695 G C 0.190918 -1.8311e-05
14:94876353 T C 0.105854 -1.7809e-06
14:94877494 C T 0.077703 -7.7983e-05
14:94877925 G T 1.042471 -2.2165e-04
14:94881756 G A 1.561006 -7.0474e-06
14:94882773 T C 0.258745 6.4934e-06
14:94887290 T C 0.161622 -1.1702e-04
14:94888956 G T 0.855382 2.3145e-05
14:94891783 G A 0.121339 -5.1114e-05
14:94893687 T C 0.026122 3.8007e-05
14:94894104 A G 1.076580 -5.2943e-06
14:94894240 C T 0.266921 -7.0861e-06
14:94900002 G T 0.267015 2.3005e-05
14:94902929 C A 1.449673 4.8033e-06
14:94907173 T C 0.118817 4.7057e-05
14:94910252 C T 0.348866 2.7714e-05
14:94912896 G T 0.831188 -2.5777e-05
14:94913128 A G 0.084711 1.0893e-04
14:94913890 T G 0.107171 -2.3930e-06
14:94915172 G A 0.242101 -2.7490e-05
14:94917013 T C 0.619033 4.3900e-05
14:94918719 G T 0.858949 2.1354e-05
14:94927853 T C 1.694237 -2.2325e-07
14:94928476 A G 0.040410 -1.1096e-05
14:94933695 A G 0.615417 5.0404e-05
14:94933709 T C 1.070780 -4.3080e-05
14:94935566 A G 0.372648 5.1352e-05
14:94935807 A G 0.027076 4.6283e-05
14:94935901 C G 0.421360 2.9024e-06
14:94936062 A G 0.045798 -3.7786e-05
14:94936110 A G 0.252237 8.2327e-06
14:94936222 T G 0.293384 -6.8820e-05
14:94937398 C T 1.874107 -2.8585e-05
14:94937886 A C 1.375589 8.2404e-06
14:94937946 G A 0.295880 5.6490e-05
14:94938028 A C 0.257693 -6.3909e-05
14:94940743 T C 0.047352 -4.2103e-05
14:94943235 A G 0.904990 -3.9207e-05
14:94943635 T C 1.726318 -1.0521e-05
14:94944112 C T 0.282614 1.0011e-04
14:94944327 G A 0.074636 2.6370e-05
14:94946226 G A 0.031153 -3.2750e-05
14:94948399 T C 0.338684 -1.6890e-05
14:94950248 A G 0.021156 1.4641e-05
14:94952000 T G 0.320862 -1.4844e-04
14:94956134 A G 0.229205 9.5818e-05
14:94958326 T C 0.037329 9.6399e-05
14:94961145 A G 0.158756 -2.4798e-05
14:94962447 C T 0.214450 -4.6219e-05
14:94966352 T C 0.028507 -2.9332e-05
14:94966610 G A 0.297574 -2.1386e-05
14:94966717 C T 0.073828 1.7395e-05
14:94967155 T C 0.144498 7.0407e-05
14:94967969 G A 0.481955 3.2254e-05
14:94976214 T G 0.812782 4.6935e-05
14:94983029 G A 0.316130 4.1101e-05
14:94983498 C T 0.127175 5.3018e-05
14:94985066 C T 0.964183 -4.5891e-06
14:94987047 A C 0.229819 5.6466e-05
14:94989351 T C 0.024856 -4.6969e-05
14:94989917 T G 0.836498 -1.2168e-04
14:94992285 T C 0.058333 7.7008e-06
14:94997495 A G 0.432831 2.4415e-04
14:95000798 G A 0.107658 -1.5190e-06
14:95007657 C T 0.306860 5.2989e-06
14:95008015 T C 1.581106 1.5105e-06
14:95012384 G A 1.148789 -1.0314e-04
14:95016481 G A 0.027618 -5.1318e-06
14:95016997 C T 0.445837 -6.8828e-06
14:95022322 T C 0.024405 -5.3407e-05
14:95026388 A G 0.032876 5.9716e-05
14:95029314 G T 0.139217 -1.7515e-04
14:95029852 T G 0.483714 -5.3772e-05
14:95033708 C A 0.481014 2.2312e-04
14:95039382 T C 0.162515 2.9849e-05
14:95041478 A G 1.666288 5.5748e-05
14:95044365 T C 0.442568 -6.3205e-06
14:95045356 G A 0.673101 -8.2126e-06
14:95045562 A G 0.086405 4.3925e-05
14:95045774 C T 0.378438 7.1278e-05
14:95046075 G A 0.126539 -1.6505e-06
14:95052480 C T 0.283435 3.2427e-05
14:95053890 A G 1.339843 -1.7621e-05
14:95054012 G A 0.201639 -1.5189e-05
14:95054176 C T 1.343891 -4.5564e-06
14:95060633 G A 0.981756 -1.5049e-05
14:95061126 T C 0.125338 -1.8558e-04
14:95064435 T C 0.456106 2.3931e-05
14:95067218 T C 0.086480 7.6399e-05
14:95069320 A G 0.067119 4.7685e-05
14:95076617 T C 1.055353 -7.6248e-05
14:95078677 T G 1.022178 -6.7176e-05
14:95080635 T C 0.051575 4.1561e-06
14:95080659 A G 0.096775 -1.1902e-05
14:95080803 A G 0.970603 -6.5769e-05
14:95081081 G A 0.224888 2.6799e-05
14:95084402 T C 0.347325 2.5632e-05
14:95087563 A G 0.178318 -2.6027e-05
14:95088847 A G 0.127558 -2.6120e-04
14:95088894 T G 0.033412 -6.1311e-05
14:95088943 C A 0.059650 -8.9027e-05
14:95089232 A C 0.453724 2.1123e-05
14:95092268 T C 0.049128 -7.4715e-06
14:95094918 A G 0.046583 6.9759e-06
14:95095002 G A 1.516312 4.4933e-06
14:95095588 T C 0.258946 -3.5927e-05
14:95105521 T C 0.111758 2.0415e-05
14:95105577 C T 1.689235 -1.8963e-04
14:95105709 T C 0.021883 3.3085e-05
14:95106927 T C 0.362703 -5.5264e-05
14:95107145 C T 0.024778 -3.3296e-05
14:95113708 T G 0.490764 1.2744e-05
14:95116191 C T 0.273533 -2.2590e-04
14:95127664 T G 0.221487 -4.3768e-06
14:95133723 T C 1.842503 -2.6121e-05
14:95136698 G A 1.141966 -1.3233e-05
14:95142001 G T 0.070108 -1.2241e-04
14:95142266 C A 0.250822 1.3469e-05
14:95147238 T C 0.021575 -2.2567e-05
14:95148486 T C 0.114432 -5.0169e-05
14:95149319 A G 0.459913 3.9353e-05
14:95150150 T C 0.090164 -5.9151e-05
14:95154860 G A 0.221402 7.0520e-07
14:95159674 A G 0.055798 1.0948e-04
14:95164684 T C 0.161775 1.8821e-04
14:95165612 C T 0.931570 -3.8466e-06
14:95169718 T C 0.242652 -8.1027e-05
14:95171404 T C 0.154001 -7.5844e-05
14:95172608 C T 0.995570 1.9253e-05
14:95177845 C G 0.435664 7.1190e-05
14:95182186 A G 0.145578 5.4766e-05
14:95188402 G T 0.359779 1.0134e-05
14:95189602 G A 0.515539 3.0613e-05
14:95190821 A G 0.191678 -3.6646e-05
14:95191262 C T 0.066418 9.3579e-05
14:95195680 C A 0.302160 -2.3104e-05
14:95196562 T C 0.194914 -4.0227e-05
14:95203045 A G 0.807270 5.9395e-05
14:95205277 A G 0.311193 2.0870e-05
14:95209821 G C 0.271053 1.7687e-05
14:95219218 T C 0.044029 -5.5970e-05
14:95221588 G A 0.380006 5.9760e-05
14:95224653 A G 1.327097 -5.1743e-06
14:95224856 C T 0.054013 -2.3621e-05
14:95224936 A G 1.205362 1.3467e-05
14:95240576 A G 0.205836 1.3914e-05
14:95244010 G A 0.209682 -4.5001e-05
14:95248291 T C 0.221717 -1.5257e-05
14:95248968 A G 0.312709 4.1256e-05
14:95250756 C T 0.313637 8.5900e-05
14:95251115 C G 0.958993 -1.2309e-05
14:95253783 T C 0.224158 2.2754e-05
14:95257025 A G 0.406806 3.6579e-06
14:95258556 A G 0.347059 -2.4549e-05
14:95259651 T C 0.028134 2.9575e-05
14:95260085 T C 0.027784 -3.4443e-05
14:95261971 G T 0.028520 -6.9948e-06
14:95262401 A G 0.237771 -9.7101e-05
14:95263461 G A 0.991272 -4.4315e-05
14:95271948 C T 0.183057 -1.2330e-04
14:95272355 C T 0.263214 2.0346e-05
14:95272500 C T 0.034898 -1.0963e-04
14:95273552 A C 0.388721 -5.8979e-06
14:95273677 A G 0.069800 -5.5546e-06
14:95274427 A G 1.800659 4.4792e-05
14:95276018 T C 0.102199 8.0081e-05
14:95277130 T C 0.350411 2.2539e-05
14:95279125 T C 0.370441 -9.9210e-07
14:95279449 C T 0.183739 -5.4702e-05
14:95282482 T C 1.187880 1.2284e-06
14:95284959 T C 1.315636 -1.6624e-05
14:95291113 C T 0.098590 -1.3149e-05
14:95292097 G A 0.209056 -1.1473e-05
14:95293757 T C 0.361927 2.6234e-07
14:95295652 A G 1.265801 -2.7916e-05
14:95299839 G A 0.071257 1.2836e-05
14:95300493 C T 0.067385 -1.0742e-04
14:95302365 C T 0.292520 -1.3642e-05
14:95310641 A G 0.199033 3.4943e-05
14:95311289 T C 0.040036 5.0926e-06
14:95314433 C T 0.075389 -3.5268e-05
14:95320478 C A 0.097405 -1.0828e-05
14:95320698 G C 1.169539 -2.1477e-05
14:95325489 A G 0.280095 3.9354e-05
14:95325638 G T 1.305458 -4.8118e-05
14:95327426 A G 0.237923 2.9665e-05
14:95328569 C T 0.095665 -9.6883e-06
14:95331631 G C 0.172379 3.7832e-06
14:95333167 T C 0.220270 -2.3417e-05
14:95334249 G A 1.528619 -3.0730e-05
14:95337175 G A 1.122709 -4.3444e-06
14:95339855 G T 0.724809 -5.0129e-05
14:95340456 G C 1.599565 -1.0996e-06
14:95341264 C G 0.461231 -5.0068e-05
14:95341628 C T 0.177939 1.1584e-05
14:95341785 T C 0.043613 7.0134e-05
14:95342891 C T 0.099291 -2.0120e-05
14:95343149 A G 0.555799 -4.8231e-05
14:95344154 G A 1.433418 -1.1947e-04
14:95345713 T C 0.075159 2.4792e-05
14:95345717 C T 0.054710 -1.6943e-05
14:95345803 G A 0.185225 4.7879e-07
14:95346647 C T 0.076736 3.0940e-06
14:95348767 C T 0.029754 2.9450e-05
14:95349440 T C 1.919567 3.7761e-05
14:95349509 G C 0.059696 1.0765e-05
14:95350999 G A 0.139528 1.5049e-05
14:95351374 A C 0.049676 -3.7255e-05
14:95351832 C T 1.645723 2.3200e-05
14:95352032 G A 0.594300 -1.6080e-05
14:95358070 T C 0.315286 -9.3665e-06
14:95362030 G C 0.041088 5.7806e-05
14:95362041 G C 1.154968 1.4467e-06
14:95364150 C G 0.091790 -4.0842e-04
14:95364762 G A 0.307292 -2.2706e-05
14:95368162 T C 0.502780 1.4387e-05
14:95374734 A C 0.022305 -7.9165e-06
14:95379499 C T 1.571519 -8.9782e-06
14:95382809 C T 0.340567 2.6238e-05
14:95383192 G A 0.062679 1.3407e-05
14:95384896 G A 0.668080 -4.2459e-05
14:95388863 T G 0.132492 -2.1662e-05
14:95390020 T C 0.279219 6.0670e-06
14:95391939 A G 0.056388 2.2602e-05
14:95391973 A G 0.044425 2.7662e-05
14:95392578 C T 0.886305 -2.9972e-05
14:95400990 T C 0.103027 -2.5388e-05
14:95401139 C T 0.287158 3.0923e-05
14:95402119 C T 0.517665 5.8631e-05
14:95402655 C T 0.026644 -5.1437e-05
14:95406390 A G 0.549827 2.4833e-05
14:95408809 A G 1.387621 -9.0723e-06
14:95409670 C T 0.038511 2.3615e-05
14:95411160 A G 0.130616 5.2632e-05
14:95412171 G A 0.481686 -3.8671e-05
14:95412910 C G 0.106019 3.1601e-05
14:95413590 T G 0.052471 5.5502e-05
14:95414995 C T 0.044957 -7.6221e-05
14:95416264 T C 0.117944 1.8256e-05
14:95418468 T G 0.215469 -4.5762e-05
14:95422511 A G 1.308045 -2.2842e-05
14:95423041 G T 0.548698 -1.4126e-05
14:95426347 C T 0.029351 -1.3717e-06
14:95426517 G C 0.482027 5.9865e-05
14:95426850 A G 0.025865 -5.1084e-05
14:95429283 T C 0.387913 2.0926e-06
14:95431316 C T 0.256145 -1.1425e-04
14:95432829 T C 0.320307 -3.1547e-05
14:95434863 G A 0.059446 -1.5786e-05
14:95437671 T C 0.120180 2.4854e-05
14:95439228 A G 1.637437 -1.8318e-05
14:95445982 C T 0.247093 1.7297e-05
14:95446155 C T 0.989769 -4.3452e-05
14:95447773 G A 1.822672 -4.9975e-05
14:95455288 A G 1.698181 -6.8121e-05
14:95457278 A G 0.180720 3.1911e-06
14:95459215 T C 0.124861 7.3098e-05
14:95460173 G C 1.167013 -7.2882e-05
14:95463154 G A 0.282247 7.2607e-06
14:95463950 A G 0.263435 -2.6174e-05
14:95468288 A T 0.140337 -8.9322e-07
14:95469357 C T 0.377315 -9.9514e-05
14:95473544 A G 0.113919 9.6100e-06
14:95473868 G T 0.196202 7.9694e-05
14:95474079 A G 0.516156 1.3932e-05
14:95474678 A G 0.084003 2.5095e-05
14:95479704 C T 0.057210 1.1751e-04
14:95482903 T G 0.057911 3.0808e-05
14:95490825 T C 0.082131 -6.4996e-05
14:95491088 G A 0.481199 2.8271e-05
14:95492010 A G 0.036372 -9.3177e-05
14:95495550 T C 0.368110 4.1015e-05
14:95505380 T C 1.080203 -6.4389e-05
14:95517718 A G 0.506253 -1.0770e-05
14:95519151 G T 0.042175 2.6384e-04
14:95519519 T C 0.462847 -2.6200e-05
14:95520592 T C 1.405388 3.1068e-05
14:95526327 T C 0.036992 3.8181e-06
14:95528384 C A 0.236018 -1.6240e-05
14:95535498 A G 0.842013 1.3149e-05
14:95541409 G A 1.612185 -5.3232e-05
14:95543306 T C 1.341528 3.9696e-06
14:95548334 C T 0.041494 3.4495e-05
14:95549861 C G 0.053841 -2.1149e-04
14:95554142 C T 0.749272 -3.6134e-05
14:95573883 A G 0.026842 -6.0833e-05
14:95579189 C A 0.242896 -6.1533e-07
14:95581496 T C 0.082426 -6.9873e-05
14:95591629 T C 0.233701 -3.1803e-06
14:95592608 C T 0.313449 -3.6778e-06
14:95594818 T C 0.175650 -2.6794e-05
14:95611008 C T 0.056229 5.2623e-05
14:95617976 T C 0.138428 1.2976e-04
14:95621338 A C 0.064967 -7.2032e-05
14:95626503 A G 0.308632 1.1886e-06
14:95626714 T G 0.353628 2.5355e-05
14:95641415 T G 0.043590 1.3655e-05
14:95645104 A G 0.121508 1.6820e-06
14:95649403 A G 0.104640 -2.1406e-04
14:95651589 C T 0.677174 -1.2515e-06
14:95654091 C G 0.112585 1.5128e-05
14:95659747 T C 0.488603 -7.3767e-06
14:95659895 G A 0.163910 -8.4773e-05
14:95662391 T C 1.704744 -3.0811e-05
14:95663814 T C 0.524231 -2.6718e-05
14:95665600 T C 0.123332 -8.7149e-05
14:95665890 T C 0.056018 3.0817e-05
14:95668918 C A 1.946286 -1.3458e-05
14:95671871 T G 0.319989 -1.0578e-04
14:95675223 G A 0.112764 -1.0097e-04
14:95680203 C A 0.133099 -2.8167e-05
14:95681299 C T 0.160074 -9.9978e-06
14:95690968 C T 0.072413 4.4763e-05
14:95691859 T G 0.625447 -1.2751e-05
14:95710096 T C 0.304841 4.7159e-07
14:95711763 T C 0.165306 -1.5742e-05
14:95713530 A G 0.218144 1.4948e-05
14:95718322 T C 0.037923 -1.4203e-05
14:95720678 A T 0.502485 -2.0935e-05
14:95737220 G A 0.089995 -2.3212e-04
14:95742664 A G 0.165965 1.1059e-04
14:95742771 G A 1.857258 9.3892e-05
14:95749011 C T 1.434827 1.2055e-05
14:95752666 T C 0.231630 4.5748e-05
14:95759141 A G 0.762551 -1.0366e-05
14:95766741 A G 0.039546 -2.2764e-05
14:95775202 C T 1.470793 -6.2227e-05
14:95777861 C T 0.145348 5.3449e-06
14:95779849 T C 0.055204 -1.6451e-05
14:95781907 T C 0.081728 1.1884e-05
14:95782482 A G 0.033467 -8.6180e-05
14:95784273 A G 0.051036 -6.2578e-06
14:95786115 T C 0.034311 -9.2296e-05
14:95794989 G A 0.021889 6.7352e-05
14:95795523 G A 0.078593 -8.3192e-05
14:95796001 C T 0.396852 -3.4940e-05
14:95796599 G A 0.089898 -1.9521e-05
14:95798660 A G 0.170103 -2.8077e-05
14:95801653 G A 1.630624 2.6298e-05
14:95803335 G A 1.418676 -7.2777e-06
14:95804937 A G 1.248456 8.4966e-06
14:95808247 T C 0.153005 4.8345e-06
14:95811161 A G 1.572434 -2.8856e-05
14:95811544 T C 0.678398 -1.6137e-04
14:95812973 C A 0.430380 -1.2830e-05
14:95818353 T C 0.799172 -3.5134e-05
14:95823085 T C 0.021902 -2.0627e-05
14:95823649 A G 1.656051 1.2095e-04
14:95827137 A C 0.036450 -6.3943e-05
14:95827284 A G 0.021782 3.9849e-06
14:95828479 A G 0.044876 -3.4004e-05
14:95828774 G A 0.072916 -2.1459e-05
14:95830343 C T 0.390146 4.4809e-05
14:95830414 T C 0.142294 -4.2406e-05
14:95830657 A G 0.257836 5.0134e-05
14:95831537 T G 0.068430 -6.0454e-05
14:95836056 T C 1.021107 4.4317e-06
14:95836846 A G 0.121375 -7.5025e-05
14:95837284 G A 0.134296 -2.0964e-05
14:95837365 T C 0.105351 -2.7136e-05
14:95839726 A G 0.034921 1.9425e-06
14:95844527 C T 0.440309 -8.1469e-06
14:95847191 G T 0.353258 3.2036e-05
14:95849997 A G 1.160314 9.2905e-07
14:95850623 T C 0.821276 -2.2163e-05
14:95854116 A G 0.530684 6.0466e-05
14:95855045 C T 0.377504 2.6252e-05
14:95855207 A G 0.536055 1.9392e-05
14:95856248 A G 0.037050 -3.0773e-05
14:95864207 A G 0.058647 3.5526e-05
14:95864369 T G 1.464444 3.7378e-04
14:95869110 A G 0.301985 -3.3801e-05
14:95871863 C A 0.398231 -3.6653e-05
14:95876466 A C 0.475165 5.3526e-05
14:95877965 A G 0.110177 3.5412e-05
14:95881905 C G 0.512306 -2.8416e-05
14:95883464 C T 0.660348 9.9121e-05
14:95883921 C T 0.296490 2.0186e-04
14:95884323 A G 1.389610 -2.7483e-05
14:95885578 G A 0.032717 8.6899e-05
14:95887929 T C 0.034506 1.1649e-04
14:95889102 C T 1.663305 4.4254e-05
14:95889297 T C 0.050890 2.9268e-05
14:95890821 A C 0.058245 4.0355e-05
14:95892131 C T 1.356666 2.6584e-06
14:95894280 T G 1.014681 -2.5007e-05
14:95894343 T C 0.051056 2.5905e-05
14:95894948 A C 0.042487 4.4301e-05
14:95896632 G C 0.253951 1.9659e-05
14:95898041 T C 1.679823 -3.0063e-05
14:95900399 C T 0.348902 3.0709e-05
14:95900494 C T 0.054383 4.2208e-05
14:95900758 G A 0.887486 6.4619e-06
14:95902885 C T 0.180000 -1.1443e-05
14:95903060 C A 0.079131 -5.7578e-05
14:95903435 A G 0.026943 2.3710e-05
14:95903733 G A 0.367909 7.9548e-06
14:95903839 C T 0.235483 -3.9258e-05
14:95906095 A C 0.034035 -5.6314e-05
14:95906321 A G 0.746322 -2.6994e-05
14:95908833 G A 0.966355 -5.2157e-05
14:95909162 T C 0.579555 1.9932e-06
14:95911008 G A 0.376981 -6.1911e-05
14:95911061 A G 0.045752 -1.0403e-05
14:95912388 A G 0.173249 2.5885e-05
14:95913968 T C 0.461134 2.2596e-05
14:95916566 A G 0.542518 -6.3220e-05
14:95918741 A G 0.840101 -2.8940e-05
14:95919581 G A 0.182836 9.8177e-06
14:95919846 T C 0.039131 -5.2358e-05
14:95923806 C T 1.016281 -1.8266e-05
14:95927413 A G 0.147429 -1.6259e-05
14:95928156 G T 0.188731 1.3268e-04
14:95928334 A G 0.439007 9.6732e-06
14:95928470 G A 0.076016 -9.8782e-05
14:95928527 A G 0.055898 1.3853e-05
14:95930458 C A 0.148133 -1.3039e-05
14:95931254 C T 1.156887 -3.1604e-05
14:95931826 A G 0.024453 -2.4238e-05
14:95934649 C T 0.476794 -7.9555e-06
14:95934789 C T 0.053918 -1.2842e-05
14:95935176 G A 0.823431 1.1310e-05
14:95935689 T C 0.638715 -1.8207e-05
14:95937402 G C 0.580905 -4.3592e-05
14:95941222 A G 0.116422 -1.3709e-05
14:95941923 A G 0.066778 1.9597e-04
14:95942238 T C 0.033035 2.8940e-05
14:95943026 T G 0.364355 -3.0055e-04
14:95944152 C T 0.960765 -1.0712e-04
14:95944492 T G 0.415008 -3.9748e-05
14:95946060 C A 0.061423 4.3154e-04
14:95946375 G A 0.489002 -2.3715e-05
14:95947045 G A 0.901021 -8.0447e-05
14:95947560 T G 0.064318 1.3528e-05
14:95947695 A G 0.033577 1.1072e-05
14:95947747 A G 0.134020 -3.6038e-06
14:95948005 C G 0.037323 -4.8959e-05
14:95949056 A G 1.459998 2.3061e-05
14:95950162 G T 0.511816 7.5054e-07
14:95950175 T G 0.033863 1.9034e-04
14:95951141 C T 0.051864 8.8752e-07
14:95951463 C T 0.041266 -8.3222e-06
14:95951489 A G 0.049809 2.3809e-05
14:95956305 A G 0.056388 7.0404e-05
14:95957256 G A 0.223830 2.2056e-05
14:95957894 T C 0.048147 -8.6995e-05
14:95959399 C T 0.029559 1.3993e-05
14:95960714 A G 0.366643 4.1685e-06
14:95961766 C T 0.123241 -3.1954e-05
14:95963227 C T 1.136802 1.9334e-05
14:95965302 C T 0.179091 9.6237e-06
14:95967217 T C 0.351687 1.8241e-05
14:95969513 C A 0.833207 -4.0342e-07
14:95970759 A G 0.055210 -7.5388e-06
14:95976723 A G 0.107236 -5.0506e-05
14:95976755 G T 0.165624 -1.7651e-05
14:95983975 A G 0.727912 1.3275e-05
14:95984785 C T 1.620533 1.0728e-05
14:95986559 A G 0.036781 6.9184e-05
14:95989104 T G 0.097067 -1.3625e-04
14:95989208 A G 0.511151 4.5827e-05
14:95989497 G T 0.042247 4.1707e-05
14:95998464 C T 0.844191 -9.6893e-06
14:96002141 A G 0.076967 8.4880e-06
14:96009962 C T 1.074136 -1.8151e-06
14:96011535 G A 0.490199 -3.0447e-05
14:96012465 G A 0.287194 6.0564e-07
14:96022446 G A 0.286363 -1.0411e-05
14:96027153 T C 1.405307 -7.0163e-06
14:96030245 T C 0.065934 -4.9583e-05
14:96038148 C G 0.024593 6.1055e-06
14:96038182 T C 0.498918 3.4658e-05
14:96038323 A G 0.044561 -5.9564e-05
14:96047601 G C 0.336464 5.2818e-06
14:96051974 C T 0.060024 -7.2020e-05
14:96052451 T C 0.114906 -4.8238e-05
14:96059898 T C 0.524072 1.3975e-05
14:96067304 A G 0.642422 9.9500e-06
14:96068911 A G 0.061491 -1.7632e-05
14:96069535 C T 0.915990 3.2934e-06
14:96078199 T G 0.027991 1.2870e-05
14:96085849 A T 0.072741 -1.5827e-05
14:96086595 C T 1.875908 -3.4679e-05
14:96091360 G A 0.033431 2.1270e-05
14:96094691 A G 1.873244 -3.6326e-05
14:96102338 C T 0.062828 3.5308e-05
14:96103099 G A 1.435025 -2.7803e-05
14:96109433 G A 0.673581 -7.2254e-06
14:96117681 G T 0.184654 -1.5378e-05
14:96120734 G A 0.403194 4.0533e-06
14:96123220 A G 0.041529 1.8233e-05
14:96125876 T C 0.186705 3.1529e-05
14:96128738 T C 0.060569 3.3384e-08
14:96130617 C T 1.794015 -7.9517e-05
14:96133492 C T 0.048732 -9.5501e-05
14:96133913 T C 0.953346 -1.3803e-05
14:96134197 G A 0.074753 1.4383e-04
14:96136775 A C 0.262672 -2.7948e-05
14:96136794 G A 0.390175 -4.9068e-05
14:96140260 A G 1.143848 -3.5111e-05
14:96140731 T G 0.190961 1.1425e-04
14:96141601 T C 0.075503 -9.5192e-06
14:96141642 G A 1.965855 -5.4104e-06
14:96147835 T G 1.767127 -4.4977e-05
14:96149209 G T 1.844321 1.1775e-04
14:96149678 A G 0.035820 -1.9022e-05
14:96150565 G A 0.171794 1.8235e-04
14:96151684 G A 1.010695 -1.1534e-05
14:96158812 G A 0.811542 1.7293e-04
14:96160837 T C 0.047579 1.5500e-05
14:96162418 A G 0.084857 -1.2147e-04
14:96165763 G C 0.048881 3.1447e-05
14:96169577 G A 0.250533 -3.0502e-05
14:96171851 G A 0.232782 -2.7505e-05
14:96173916 C G 0.024333 -9.1550e-06
14:96175978 G C 0.234200 -6.2432e-05
14:96178688 T C 0.048505 -1.2176e-05
14:96182616 C A 0.370029 -5.2655e-05
14:96182912 A G 0.085243 -4.7713e-05
14:96184569 A G 0.295334 5.3759e-06
14:96192566 C G 0.030439 1.0338e-04
14:96202150 A G 0.024366 -1.3231e-04
14:96206070 A G 0.627735 -1.6877e-04
14:96211676 A G 0.276915 -2.4016e-04
14:96214323 C G 0.084432 1.0496e-05
14:96214514 C T 0.060738 2.7186e-05
14:96215404 T G 0.567478 -2.5320e-04
14:96220437 T C 0.278664 -3.5612e-05
14:96223718 T G 0.064162 -3.8220e-05
14:96230553 T G 0.041601 5.0500e-05
14:96231410 A G 0.052912 3.2294e-06
14:96232454 A G 0.070006 -2.4127e-05
14:96233430 A G 0.090793 -5.9758e-06
14:96233500 T C 1.157916 4.0289e-05
14:96244795 A G 0.070696 -1.6102e-04
14:96246076 C T 0.080829 8.3783e-05
14:96248992 A C 1.276097 1.7695e-04
14:96255955 A C 0.231695 1.1664e-05
14:96256471 C T 0.523738 -3.4774e-06
14:96261837 G A 0.104796 3.4315e-05
14:96262184 G A 0.191970 -5.3087e-05
14:96263269 A G 0.048034 -8.1663e-06
14:96264563 G T 0.065808 3.1139e-06
14:96264948 C T 0.211221 1.6158e-05
14:96270219 G A 0.066012 -7.8178e-05
14:96273598 T C 0.267362 1.2009e-05
14:96276982 G T 0.364907 3.0593e-05
14:96278663 G A 0.058475 9.8044e-05
14:96282197 T C 0.432438 3.7194e-05
14:96287909 C T 0.055892 3.6258e-06
14:96299252 G A 0.652341 2.9829e-05
14:96307897 C A 0.479618 5.9317e-06
14:96310848 A G 0.101063 -4.1665e-07
14:96312217 G A 0.376472 2.0628e-06
14:96314028 A G 0.063110 -1.4696e-04
14:96315604 A G 0.056642 2.9164e-05
14:96325206 C T 1.420393 1.3959e-05
14:96336488 C T 0.065739 -6.7679e-05
14:96342131 A G 0.069884 5.5550e-07
14:96348112 G A 0.032750 -1.4802e-06
14:96348651 G T 0.463870 -6.9047e-06
14:96351155 T C 0.021766 3.8441e-05
14:96351572 A G 0.125432 1.2773e-05
14:96355334 A G 0.334267 -3.5455e-05
14:96357331 A G 0.509982 2.5486e-05
14:96358829 A G 0.135530 -8.5612e-05
14:96360339 A G 0.039897 3.3391e-05
14:96360669 C T 0.883114 4.1399e-05
14:96360731 A G 0.023691 5.3360e-05
14:96363347 C T 0.028017 1.3089e-04
14:96363514 A G 0.056937 3.3180e-05
14:96363683 A C 0.045924 1.8278e-05
14:96365058 T C 0.064110 -2.8426e-05
14:96369915 G A 0.054003 3.5490e-05
14:96376748 G A 0.045642 2.7859e-06
14:96377673 G T 0.256122 -4.1882e-06
14:96379833 C T 0.992960 -3.0822e-05
14:96408463 C T 0.069579 2.2563e-06
14:96410942 C G 0.051098 2.7360e-05
14:96417442 A C 1.421373 7.3454e-05
14:96424085 A C 0.168010 3.7805e-06
14:96428578 C T 1.267895 1.8419e-04
14:96430457 A C 0.147007 3.4297e-06
14:96430937 T C 0.041179 2.0469e-05
14:96435819 T C 0.170658 1.1364e-05
14:96444720 G A 0.031948 -3.2414e-05
14:96445515 G A 0.221315 -1.7881e-05
14:96446600 C T 1.546176 1.2114e-04
14:96448563 C A 1.342261 1.1894e-04
14:96453546 G A 1.535676 7.9353e-05
14:96466190 T C 0.043149 -2.8638e-04
14:96477291 T C 0.193723 -2.9604e-05
14:96481608 A G 0.059754 7.3720e-05
14:96486317 A G 0.152709 -6.9625e-05
14:96490096 A G 0.022496 -1.0585e-05
14:96495103 G T 0.142787 2.2977e-05
14:96502940 A G 0.039799 -3.3158e-06
14:96521202 T C 1.966874 8.9122e-06
14:96522287 G A 0.122157 7.5022e-05
14:96526471 T C 1.243318 -1.6461e-05
14:96526885 A G 0.273474 -4.8859e-05
14:96531394 T C 0.058667 -9.1645e-05
14:96532311 T C 1.527081 6.7378e-06
14:96534880 A G 0.114987 -1.3706e-05
14:96538402 A G 0.995868 4.0099e-06
14:96544063 T C 1.641705 3.3970e-06
14:96545726 T C 0.530093 -9.8325e-08
14:96545859 T C 0.042545 8.8409e-05
14:96549767 C T 0.689583 4.2335e-05
14:96551652 G T 0.141800 -4.4261e-06
14:96555417 A G 0.496272 -8.1721e-06
14:96555526 A C 0.124725 -5.4132e-05
14:96556825 T C 0.067262 -1.3119e-04
14:96562048 A G 0.608429 3.4431e-05
14:96562633 A C 1.080637 -3.5497e-05
14:96563245 A G 1.564160 -1.3272e-05
14:96563642 G A 0.206550 5.0812e-05
14:96565458 G A 1.624960 -1.6380e-05
14:96565750 C T 0.079342 1.0095e-04
14:96567869 G T 0.082010 -2.6007e-05
14:96569042 G A 0.036038 2.9222e-05
14:96569341 C T 0.124750 1.0750e-04
14:96570353 G A 0.187598 2.8801e-05
14:96571656 C T 0.284779 -1.4665e-06
14:96572622 A G 0.393564 -1.0691e-04
14:96573082 A G 0.762193 -4.2990e-05
14:96574813 C T 0.050014 5.5388e-06
14:96581776 A G 0.141547 4.3521e-06
14:96582859 G A 0.149418 2.9802e-05
14:96583059 C G 0.111949 -2.3120e-05
14:96583738 C A 0.524355 -7.8326e-05
14:96586657 C A 0.075298 -9.5827e-06
14:96589122 A G 0.188711 3.2621e-05
14:96589410 C T 0.054775 -2.1994e-05
14:96591837 G A 0.191594 -2.0366e-05
14:96593128 T C 0.086895 4.9159e-05
14:96595948 T G 0.059693 7.2245e-05
14:96597495 G A 1.388607 4.5533e-05
14:96598441 G A 0.072705 -1.3295e-05
14:96598569 C T 0.083231 1.6636e-04
14:96598630 C T 0.071069 3.8145e-05
14:96602672 C T 1.084464 -1.8232e-05
14:96604333 T C 0.136724 -2.3451e-05
14:96606391 A G 0.095548 -1.3188e-06
14:96616571 A G 1.503835 1.8445e-05
14:96617940 T C 0.458982 -4.0107e-06
14:96635447 A G 0.329265 2.4348e-05
14:96636473 A G 0.800753 6.8453e-06
14:96642130 T C 0.490926 7.6901e-06
14:96642255 C T 0.020153 -3.4226e-05
14:96643519 G A 1.335513 -1.3965e-05
14:96643925 T C 0.039250 2.3118e-05
14:96645356 T C 0.021461 -7.2700e-06
14:96646219 A C 0.662860 4.6286e-06
14:96646550 A G 0.979610 -1.4083e-05
14:96647777 A G 0.068158 1.0754e-04
14:96649263 C T 0.074026 -6.2008e-05
14:96653615 T C 0.957085 1.1666e-05
14:96653724 T C 0.072763 9.2215e-05
14:96654055 G A 0.263078 -9.0289e-05
14:96655360 C A 0.161966 1.4326e-05
14:96655386 T C 0.058508 2.7228e-05
14:96658618 T G 0.053383 -1.8107e-04
14:96659919 A G 0.630718 1.4113e-05
14:96661571 T C 0.397066 3.5484e-05
14:96661656 G A 1.067839 3.0219e-05
14:96663971 C G 0.047687 3.3468e-05
14:96666501 T C 0.606956 -1.8526e-05
14:96666612 C T 0.140950 1.0941e-05
14:96666950 T C 0.033123 1.5899e-06
14:96668454 T C 0.152596 3.3932e-05
14:96668722 T C 0.204518 5.7134e-05
14:96671139 T C 0.847505 5.1675e-06
14:96672464 T C 0.047745 -1.9715e-05
14:96675933 G A 1.443782 -5.1808e-05
14:96677713 A G 0.826456 -7.7514e-06
14:96679203 T C 1.602155 -8.6689e-05
14:96681345 G C 0.583680 -2.6308e-05
14:96687178 A G 0.161434 4.9209e-05
14:96687816 G C 0.089115 4.8861e-05
14:96688767 T C 1.186884 -4.4757e-05
14:96691556 A G 1.823908 -6.6158e-06
14:96691574 T C 0.157961 -1.1365e-05
14:96693643 C T 0.538334 4.8510e-05
14:96694104 T C 0.038235 3.3485e-06
14:96700137 A G 0.080105 7.0503e-05
14:96701915 T C 0.195521 -1.3778e-05
14:96703484 T C 0.210695 -2.2561e-05
14:96705747 T C 0.059920 4.0632e-06
14:96705964 T C 0.046486 -5.6821e-05
14:96706404 C T 0.057473 -2.8032e-06
14:96708832 T G 0.211393 -3.7484e-05
14:96714276 C T 0.066096 -1.3282e-05
14:96716149 C T 0.418595 -6.8911e-06
14:96716250 C T 0.228929 -2.7075e-05
14:96723708 C T 0.039316 3.9479e-05
14:96728753 G A 0.403148 4.0558e-07
14:96729846 A G 0.086146 -2.2704e-05
14:96730142 G A 1.725393 -4.9750e-05
14:96732112 A C 1.406819 2.2186e-05
14:96738473 A G 0.976614 -1.2342e-06
14:96739663 T G 0.206433 -4.7198e-06
14:96740160 C A 1.125325 2.3042e-05
14:96741224 A C 0.912465 9.1058e-05
14:96747697 T C 0.032740 2.8203e-05
14:96747986 C T 1.566406 -2.1312e-05
14:96752390 T C 0.038874 -6.1102e-05
14:96753019 G A 1.442964 -2.2749e-06
14:96759549 G C 0.084685 -3.5262e-06
14:96760415 G T 0.101904 -8.3560e-06
14:96766881 C T 0.152167 2.9907e-06
14:96768051 T G 0.037605 1.4696e-04
14:96768544 T C 0.055473 -3.7464e-05
14:96777468 C G 0.884403 8.9692e-05
14:96783416 A G 0.134663 7.7560e-05
14:96787278 C T 0.050861 5.2157e-05
14:96787771 T C 0.079537 -3.6864e-05
14:96801814 C G 0.196456 1.2191e-05
14:96810287 G T 0.082345 -6.9558e-05
14:96815354 C G 0.528486 -7.6121e-05
14:96822062 G A 0.045356 8.5652e-06
14:96829302 T C 0.048326 2.4867e-05
14:96838361 A G 0.064201 1.1075e-04
14:96855832 A G 0.086876 -7.1358e-05
14:96856579 A C 1.837638 2.0079e-05
14:96864327 G A 0.097084 -1.3951e-04
14:96864374 G T 0.042071 -1.7222e-05
14:96868179 C T 0.379847 -1.4470e-05
14:96869192 T C 0.290287 1.0598e-05
14:96870527 T C 0.067804 2.9284e-06
14:96871337 T C 0.501887 -1.8093e-06
14:96874362 C T 0.158500 -1.0588e-04
14:96874987 C T 1.663799 -1.7962e-04
14:96875317 A G 0.234366 -1.6728e-05
14:96882432 T G 0.108785 -9.0043e-05
14:96883826 C T 0.117671 7.2390e-05
14:96885231 C T 0.422016 -1.9881e-05
14:96891549 A C 1.125718 -2.7854e-04
14:96908485 T C 0.043811 2.9970e-05
14:96914836 A G 0.043194 -9.0784e-06
14:96918359 G C 0.379526 -2.4883e-05
14:96919620 A G 0.719921 -6.5208e-05
14:96919791 T G 0.040578 -1.7631e-05
14:96922752 G C 1.631610 -9.6683e-05
14:96926636 C T 0.212590 3.1925e-05
14:96929587 C T 0.039316 -3.0795e-05
14:96933414 C T 0.599328 -1.2557e-05
14:96938285 C T 0.051835 -2.4239e-05
14:96946452 A G 0.047242 7.3244e-05
14:96946830 T C 0.227865 1.3583e-04
14:96948032 A G 0.091504 4.5687e-07
14:96997773 A G 0.120998 -4.0191e-05
14:97004648 T C 0.212785 -8.7549e-05
14:97005468 A G 0.065973 3.8523e-05
14:97020786 G A 0.027316 3.7202e-05
14:97036715 A G 0.855392 -4.9931e-05
14:97037499 T A 0.041156 -2.3680e-05
14:97039486 C T 0.432415 7.4657e-05
14:97052762 G A 0.293371 1.8156e-05
14:97057589 A G 0.338016 1.1825e-05
14:97057641 G A 0.817842 -3.8179e-05
14:97057712 G A 0.022629 6.0344e-07
14:97057998 A G 0.387426 -6.4198e-06
14:97059276 G T 0.274376 -2.3174e-05
14:97059369 G A 0.088022 5.9588e-06
14:97065387 T C 0.021240 3.2480e-05
14:97066020 C T 0.046839 -2.4465e-05
14:97067091 A G 0.037784 8.1411e-06
14:97068404 T C 0.161512 -2.0032e-05
14:97069192 C T 0.025849 2.2970e-05
14:97069820 G T 0.059173 2.9610e-05
14:97070392 A G 1.188682 -3.9196e-05
14:97071607 G A 1.128503 1.1279e-04
14:97072324 T C 0.749947 -2.1404e-06
14:97073528 C A 0.195596 -5.8088e-06
14:97075479 A G 0.060533 1.0571e-05
14:97076516 T C 1.150596 1.7250e-05
14:97080633 C A 1.055149 2.0660e-05
14:97081288 C T 1.658810 4.6885e-05
14:97083836 A G 0.079018 -3.4958e-05
14:97084614 C T 0.555760 -1.7415e-05
14:97087050 A C 0.267843 -3.6882e-05
14:97090293 T C 0.137256 1.0058e-05
14:97096151 G A 0.168825 3.7510e-05
14:97102479 A G 0.040796 -3.5883e-05
14:97103807 A G 0.210743 -1.4874e-05
14:97103853 C T 1.445301 1.7514e-05
14:97105916 C A 0.335585 7.3812e-05
14:97117785 A C 0.095052 -4.5630e-05
14:97127302 A G 0.046379 -2.6218e-05
14:97141290 C T 0.725578 -2.4612e-05
14:97145779 C T 0.046956 4.9561e-05
14:97148984 G A 0.096305 1.1695e-05
14:97150802 C T 0.432182 -2.6736e-05
14:97153102 C T 0.043759 -1.6368e-06
14:97160381 A G 0.434398 1.1575e-04
14:97164965 C T 0.252143 1.6063e-05
14:97165610 A C 0.598731 2.8680e-05
14:97168153 C T 1.774612 -8.9275e-08
14:97169037 A G 1.501280 -8.4446e-05
14:97171916 T C 1.011470 -2.1723e-05
14:97175053 C T 0.021578 8.4405e-06
14:97176198 C T 0.830000 -2.3654e-05
14:97176209 C T 0.059521 -1.3526e-05
14:97176595 A G 0.083452 2.1201e-05
14:97180186 T C 0.067885 -2.3887e-05
14:97180674 G A 1.389072 3.9107e-05
14:97184721 G A 0.060384 -1.5180e-05
14:97186593 A G 0.079472 6.5230e-05
14:97188009 T C 0.143761 2.6900e-05
14:97190794 G A 0.333215 -4.5415e-05
14:97193704 A G 0.035898 -4.0358e-05
14:97193762 T C 0.697967 -8.1662e-06
14:97193907 A G 0.051792 -7.7524e-06
14:97195171 A G 0.144566 1.5863e-05
14:97199889 A G 0.282799 1.3292e-05
14:97204819 A G 0.054087 -3.2273e-05
14:97209485 C A 1.637527 2.0044e-06
14:97210266 C A 0.661043 4.6706e-06
14:97212702 T C 0.846012 -4.5380e-06
14:97215139 T C 0.216755 3.7364e-07
14:97219110 A G 0.082406 1.9747e-05
14:97220268 T C 0.040552 7.5304e-05
14:97222518 A G 0.060644 9.2627e-05
14:97230364 A G 0.161788 -1.1857e-05
14:97242052 C T 0.151638 -2.6215e-05
14:97244170 G A 0.318035 -5.3314e-05
14:97250737 A C 0.050621 1.8079e-05
14:97254141 A G 0.088233 -6.3313e-07
14:97259042 A G 0.181619 8.1020e-06
14:97262856 C T 0.179279 6.6052e-05
14:97273452 T C 0.033772 -8.1480e-06
14:97277922 C A 0.117198 -1.3260e-05
14:97301959 G A 0.042549 6.4214e-07
14:97303580 T C 0.067525 7.2443e-06
14:97321689 T C 0.690173 1.4048e-05
14:97341007 T G 0.265389 -4.2441e-06
14:97341828 T A 1.312141 -1.4012e-05
14:97360102 A G 0.135887 -1.4602e-05
14:97363155 C T 0.221192 4.1710e-05
14:97369196 T C 0.026307 5.0487e-05
14:97371667 C T 0.071608 2.4229e-06
14:97373517 G A 0.033126 4.8070e-05
14:97379482 T C 0.864633 -5.2064e-06
14:97381288 G T 0.245441 -2.9663e-05
14:97384939 T G 0.041653 -5.5912e-05
14:97396533 T C 0.057664 -2.6234e-05
14:97402654 T C 0.240449 -2.5823e-05
14:97412941 C T 0.049790 4.2576e-05
14:97413069 A G 0.036304 2.2619e-05
14:97423869 C T 0.184800 3.4943e-05
14:97432363 T C 0.043474 3.3309e-06
14:97437707 T C 0.240585 -1.1937e-05
14:97437931 G C 0.076340 3.7954e-05
14:97451559 G A 0.467281 1.6819e-05
14:97452179 T C 0.043513 2.4690e-05
14:97460022 G A 0.066804 -1.6030e-05
14:97474908 T C 0.095691 -7.5560e-06
14:97475963 C A 0.032178 -3.4571e-05
14:97480744 A G 0.814788 -2.3524e-05
14:97484756 C T 0.556020 5.7060e-05
14:97486526 T C 0.067181 6.0307e-06
14:97497783 A G 0.147584 5.9484e-05
14:97501656 T C 0.923108 -4.7828e-05
14:97504088 T G 1.081348 -2.1789e-05
14:97508605 G A 1.617251 1.5171e-05
14:97517062 T C 0.909259 -1.2266e-05
14:97521552 T G 0.184070 5.6233e-05
14:97522251 T C 1.939249 -1.1773e-05
14:97522900 A G 0.086499 2.4174e-05
14:97522935 A G 0.090495 -1.6418e-05
14:97527816 A C 0.926390 8.7436e-06
14:97527819 T C 0.812214 -2.0972e-05
14:97529354 T C 1.316110 6.5631e-06
14:97529421 C T 0.097431 2.3239e-05
14:97532012 G A 0.081838 -9.5388e-06
14:97535154 T C 0.113640 1.1655e-04
14:97537391 A G 0.137542 1.4850e-04
14:97541341 G A 0.079527 5.4274e-06
14:97541874 G C 0.413772 -6.3918e-05
14:97543262 T C 0.057349 1.0180e-05
14:97544573 A G 1.956465 9.4059e-06
14:97549279 T G 0.134283 6.5587e-05
14:97562274 T C 0.821140 2.5844e-05
14:97562828 G A 0.079531 -5.3207e-05
14:97563328 C T 0.023227 1.8184e-05
14:97564255 A G 0.162622 4.3211e-05
14:97565445 T C 0.217637 4.4546e-06
14:97568248 A G 0.528090 -5.5873e-06
14:97571565 T C 0.097934 3.2586e-05
14:97572189 G A 0.355848 -4.0193e-05
14:97572539 T G 0.042834 -1.4972e-04
14:97572724 C T 1.333316 2.6609e-04
14:97573221 G A 0.344900 -9.8771e-06
14:97574854 G A 0.027079 3.5436e-05
14:97580909 T C 1.470673 1.3274e-04
14:97581037 C T 0.576371 7.6907e-05
14:97581334 A G 0.022347 -8.7585e-07
14:97584792 G A 0.281264 -3.4316e-05
14:97585529 C T 0.192019 5.7683e-05
14:97587411 G A 0.493747 2.4267e-05
14:97591452 G A 0.406277 -1.2650e-05
14:97594099 A G 0.400062 1.5369e-05
14:97595862 T C 0.044853 -2.6535e-05
14:97596876 C T 0.041818 -3.6666e-05
14:97598853 T C 1.953959 -2.0735e-05
14:97603527 G A 0.817099 1.4691e-05
14:97604734 C A 0.406394 -5.3527e-05
14:97615598 G A 0.903348 -4.2373e-05
14:97617624 A G 0.281163 1.0761e-06
14:97627028 C G 0.058180 3.7418e-05
14:97631210 G A 0.024067 -1.9712e-04
14:97631814 G T 0.585157 5.4514e-05
14:97632059 T C 0.098674 7.3648e-05
14:97632724 C T 0.337665 4.9561e-05
14:97635117 T C 0.037634 1.4726e-05
14:97635705 G T 0.341323 -2.1390e-05
14:97636474 C T 1.903514 -4.5130e-06
14:97638164 C T 0.125809 1.2579e-04
14:97638191 T C 0.100037 -1.6502e-05
14:97639864 G A 0.890229 -2.6552e-05
14:97639903 A C 0.397296 -5.6815e-06
14:97640718 A G 0.129249 -1.8042e-05
14:97640786 C A 0.538681 -1.7051e-05
14:97641791 A C 0.746520 8.2577e-05
14:97650049 G A 1.074295 -4.1282e-05
14:97651911 T C 0.286801 1.1908e-05
14:97655381 G A 0.099239 -2.5428e-06
14:97659059 T G 0.054866 8.5470e-05
14:97662378 C T 1.430562 -1.3278e-05
14:97664803 T C 0.325043 -2.9832e-06
14:97666234 C A 0.185777 -1.1216e-05
14:97666594 G A 0.398299 1.7436e-05
14:97671903 G A 0.020380 4.8037e-05
14:97672615 G A 0.118379 4.0055e-05
14:97673759 G T 0.071400 -1.0975e-05
14:97675660 T C 0.034571 -9.4787e-06
14:97677945 A G 0.074552 -1.3988e-06
14:97695084 T C 0.037472 -1.3344e-06
14:97696220 T C 0.078703 -6.8956e-06
14:97697560 T A 0.030802 -3.1062e-05
14:97703366 C T 0.100375 -2.8140e-07
14:97711511 A G 0.225482 1.6578e-05
14:97712464 A G 1.459027 -2.6525e-05
14:97713429 C T 0.038959 5.9037e-06
14:97720220 G T 0.145345 3.3680e-05
14:97720467 T C 0.542953 -2.3844e-04
14:97727848 C T 0.071669 7.6043e-06
14:97733117 C A 0.048352 -2.7752e-05
14:97738237 A G 0.057119 -1.4913e-05
14:97738758 T C 0.022746 2.9252e-05
14:97743349 C T 0.243477 3.6653e-06
14:97743573 G A 0.122095 2.6107e-05
14:97748203 G C 0.047855 1.1129e-04
14:97767257 T C 0.076480 2.9559e-05
14:97768799 T G 0.025843 7.4185e-05
14:97769780 A G 0.052477 -1.0926e-04
14:97774161 G A 0.896360 4.6098e-05
14:97776681 T C 0.029630 -1.6907e-05
14:97776841 G A 0.137266 -5.3677e-06
14:97782228 C T 0.055363 -8.3657e-06
14:97792149 A G 0.063020 8.2610e-05
14:97797191 A C 0.111346 -4.8938e-06
14:97802042 C T 0.623350 -1.4508e-05
14:97803842 T C 0.066609 -2.1906e-05
14:97807653 A G 0.701180 -3.8888e-05
14:97812401 A T 0.026787 -2.2036e-05
14:97812684 A G 0.027027 -4.3088e-05
14:97812824 T C 0.036232 3.1044e-06
14:97820643 T C 0.026865 2.6234e-05
14:97824837 T G 0.032957 -3.7174e-05
14:97825621 T C 0.056090 3.6833e-06
14:97828893 G T 0.547354 -3.4406e-06
14:97835815 T C 0.310229 -6.4942e-05
14:97840554 T G 0.089813 -4.1912e-05
14:97841089 T C 0.085428 7.5192e-05
14:97845474 G A 0.041935 5.3860e-05
14:97847371 T C 0.020552 -5.9579e-05
14:97849962 G A 0.620594 2.1558e-05
14:97851645 C T 0.548393 2.3255e-05
14:97855879 A G 0.472354 -7.4440e-05
14:97856800 T C 0.091511 9.2641e-06
14:97861611 C G 0.073688 -7.3400e-05
14:97869505 G A 0.132501 1.0840e-05
14:97871330 G A 0.069498 7.4672e-05
14:97878612 C T 0.024428 -8.4202e-05
14:97893238 G A 0.433298 -3.0761e-05
14:97896766 A G 0.060131 7.7112e-05
14:97897269 C T 0.590399 -3.4797e-05
14:97899361 A G 0.071676 -4.0149e-06
14:97899537 C A 1.046697 -7.3005e-06
14:97901592 C T 0.325877 9.6286e-05
14:97901600 T G 0.152833 -1.8178e-04
14:97901660 A C 0.467823 -9.5452e-05
14:97903239 A G 0.099479 -6.3873e-05
14:97906980 T G 1.642639 -1.4782e-04
14:97914075 C G 0.144705 1.2005e-04
14:97919907 C G 0.740694 -1.9910e-05
14:97922141 C T 0.039881 1.3023e-04
14:97923073 T C 0.031240 -5.0193e-06
14:97923481 T C 0.020737 4.7883e-05
14:97928877 A C 0.358331 1.4744e-04
14:97944640 G A 0.055071 -9.4982e-05
14:97945865 T C 0.569061 -8.6256e-05
14:97947606 A C 0.074172 1.4741e-05
14:97948574 G A 0.081004 -1.5244e-05
14:97949903 T C 0.032169 -7.4411e-06
14:97954907 G C 0.252029 -3.6790e-05
14:97959474 A G 1.701813 -7.9273e-05
14:97959891 T C 0.033243 -2.0837e-05
14:97961354 G T 0.065756 -3.2018e-05
14:97963055 T C 0.908463 2.4696e-05
14:97964235 T C 1.698216 -3.2156e-05
14:97965478 T C 0.054876 3.2898e-05
14:97966707 A G 0.221876 -3.0637e-05
14:97970794 A G 0.053493 -4.0900e-05
14:97976603 T C 0.052971 -1.7828e-05
14:97976854 A G 1.404194 2.0421e-05
14:97978237 G A 0.055908 2.8513e-05
14:97980066 C T 0.310563 -4.6807e-05
14:97980246 A G 0.022392 -2.3238e-05
14:97982396 G A 0.522297 1.7930e-05
14:97984209 A G 0.051160 7.2973e-05
14:97985271 A G 0.089018 3.3002e-05
14:97996639 T C 0.156059 -9.3893e-05
14:97997273 C T 0.098213 8.6671e-06
14:97998974 T C 0.027060 1.8832e-05
14:98006569 C T 0.021773 -2.7009e-05
14:98013574 A G 0.030643 -1.2064e-07
14:98021450 A G 0.037920 -1.1314e-05
14:98028428 G A 0.059167 9.6864e-06
14:98032587 G C 0.021084 5.1047e-05
14:98034353 C T 0.122141 1.6505e-05
14:98038190 A G 0.086184 1.9993e-05
14:98038540 A G 0.047898 -4.3509e-05
14:98039922 G A 0.918158 1.6862e-05
14:98046733 T G 0.044399 1.3751e-05
14:98066298 G A 0.058180 5.8734e-05
14:98082042 A G 0.024359 -2.9314e-05
14:98084271 C T 0.027702 4.0084e-05
14:98084327 C T 0.081718 5.5330e-07
14:98086294 G T 0.229783 -1.2268e-05
14:98087125 T C 0.035337 1.7266e-05
14:98090898 A G 0.043272 -3.6180e-05
14:98096747 T C 0.035424 -7.0459e-06
14:98098423 A G 0.063091 7.4074e-05
14:98101674 G C 0.024061 -2.2417e-05
14:98105282 T G 0.027180 -9.7586e-06
14:98107800 A G 0.052279 2.7682e-05
14:98107934 C A 0.280654 -1.0807e-04
14:98108083 G A 0.676814 1.1043e-05
14:98108978 A G 0.627307 2.6670e-06
14:98110338 G A 0.355082 -3.8184e-04
14:98111662 G T 0.953537 -2.7664e-05
14:98113296 G A 0.109398 -2.4038e-06
14:98113849 A G 0.101956 3.3550e-05
14:98114209 T C 0.628884 4.5024e-05
14:98114570 C G 0.253597 5.0536e-05
14:98114852 G A 0.238248 3.2544e-05
14:98115896 A G 0.712284 4.7430e-05
14:98116957 G C 0.088346 -2.5764e-06
14:98118378 G C 0.614151 -9.7118e-06
14:98118850 C T 0.033097 -2.4981e-06
14:98120311 C T 0.104896 -6.1779e-05
14:98121818 C T 0.162281 -8.7370e-05
14:98122050 A G 0.344033 -1.7605e-05
14:98123005 A G 0.674750 -1.3851e-05
14:98124093 G A 0.055558 4.4837e-05
14:98126426 A G 0.806959 1.1807e-04
14:98127172 C A 0.029916 -1.1123e-05
14:98128744 G A 0.045249 -2.0271e-05
14:98128980 C T 0.141794 6.7962e-05
14:98135001 T C 0.101095 9.2449e-05
14:98136588 T C 0.062938 2.8428e-06
14:98138811 T C 0.033366 1.0450e-05
14:98140347 A G 0.031844 -1.1925e-04
14:98148276 A G 0.088346 -3.2128e-05
14:98150084 G A 0.114377 -1.1715e-06
14:98153682 G A 0.069066 2.7846e-05
14:98154479 C T 0.424856 9.4952e-06
14:98154512 C T 1.634126 1.8225e-05
14:98154823 C T 1.976076 -5.6019e-05
14:98162422 G A 0.168464 -3.7084e-05
14:98163114 T G 0.348406 -1.4325e-05
14:98171617 A G 1.515604 -2.7021e-05
14:98172204 C T 0.144946 1.5136e-05
14:98173240 A G 0.066830 -1.2837e-05
14:98173971 T C 0.090128 6.1964e-06
14:98179430 T G 0.502433 -6.5506e-07
14:98179968 T C 1.017196 1.4373e-05
14:98197918 G A 0.405787 2.3474e-05
14:98200080 T C 0.474746 -3.8505e-06
14:98214981 A G 0.107925 2.2968e-05
14:98218605 A G 0.040721 1.1364e-04
14:98220500 G A 0.289258 7.8385e-06
14:98230780 A G 0.065574 2.4015e-05
14:98231455 A G 0.070553 2.3161e-05
14:98238140 T G 0.512274 -2.3795e-05
14:98240041 T G 1.202253 -1.5919e-05
14:98241833 G A 0.054717 7.3604e-06
14:98244393 T C 0.164414 -4.7413e-05
14:98247224 G A 0.077840 4.8877e-05
14:98249964 T C 0.752541 1.2825e-05
14:98256612 T C 0.455379 -5.2452e-05
14:98258469 G A 0.030556 3.1534e-05
14:98262798 A G 0.793879 6.1455e-05
14:98263387 C A 1.451643 6.4914e-06
14:98265879 C G 0.814849 -8.2028e-05
14:98266485 C T 0.067200 -2.1577e-05
14:98266740 G A 0.338487 1.4057e-04
14:98266772 C T 0.983684 -6.6678e-05
14:98270287 A G 0.052617 9.6785e-07
14:98276002 A G 0.841948 2.3506e-05
14:98277177 T C 0.056070 5.3795e-05
14:98281785 A C 0.032376 -6.2454e-05
14:98281906 A C 0.024713 -8.3782e-05
14:98284326 T C 0.034113 -3.8952e-07
14:98285564 A G 0.332901 2.3187e-05
14:98293272 T C 1.724549 -1.7712e-05
14:98293554 A C 0.026904 -1.0862e-05
14:98300212 C A 0.817212 5.2884e-07
14:98301165 T C 0.025781 1.3173e-04
14:98303331 G A 0.482828 5.0221e-05
14:98308170 G A 1.275736 1.6120e-05
14:98309637 G A 0.679868 7.1421e-06
14:98314516 C T 0.199497 -5.9387e-05
14:98318788 A G 0.474156 2.1273e-05
14:98321030 T C 0.065843 -6.1294e-05
14:98323250 A G 0.812155 3.6734e-05
14:98325761 T C 1.541917 -7.3808e-06
14:98327132 C T 0.106100 -5.7832e-05
14:98329346 A G 0.112209 -6.6828e-05
14:98332599 T A 0.162317 -1.2036e-05
14:98333153 T G 0.050475 -5.4597e-05
14:98340327 T C 0.921949 1.4201e-05
14:98344838 G A 1.038001 6.0804e-05
14:98348224 G A 0.054954 -2.7838e-05
14:98352589 T C 0.020341 1.8549e-05
14:98354033 T G 0.035463 -5.4603e-05
14:98360266 C T 0.108308 -1.0765e-04
14:98360878 T C 0.039631 7.9786e-05
14:98362538 A C 1.789818 1.2534e-04
14:98365533 G C 0.247949 -3.2630e-05
14:98365580 C A 0.135513 1.2914e-05
14:98371709 A G 0.049261 -1.8294e-05
14:98373011 A C 0.046327 -1.7441e-05
14:98381218 C T 0.129502 -1.9131e-05
14:98384933 C T 0.242584 4.5393e-05
14:98385429 T C 0.036223 2.9480e-05
14:98390882 T C 0.055197 -6.6153e-05
14:98391624 A G 1.091215 5.1081e-05
14:98407554 T C 0.435573 -1.7189e-06
14:98413803 T C 1.824103 3.4158e-05
14:98414097 T G 0.164323 7.7967e-05
14:98420878 T C 0.421724 1.8572e-04
14:98424070 A G 0.141576 3.2953e-05
14:98424701 G A 0.403074 -5.2551e-06
14:98424831 G A 0.034837 -7.0959e-05
14:98428067 T C 0.171405 1.0812e-04
14:98432303 T G 0.027284 7.8126e-05
14:98444106 G A 1.757860 -2.8241e-05
14:98447758 A G 1.731765 2.6068e-05
14:98448826 T C 0.039994 -7.3204e-05
14:98457010 C G 0.213187 7.2524e-06
14:98466345 A G 1.583794 1.9548e-04
14:98473252 A G 0.067917 3.2150e-05
14:98479245 T C 0.035684 -4.6696e-05
14:98482581 A G 0.194307 -3.9985e-05
14:98483776 C T 1.615466 1.0241e-04
14:98495784 C G 0.074360 2.4122e-05
14:98498951 G A 0.564498 -2.1208e-04
14:98499566 A G 0.087557 1.9146e-05
14:98500633 C A 0.552498 2.0402e-04
14:98502717 T C 0.024668 4.6460e-05
14:98503798 A G 0.214103 -8.8920e-05
14:98506076 C G 0.037972 4.8849e-05
14:98512269 T C 0.080910 -7.7149e-05
14:98519878 C T 0.134053 -2.6102e-05
14:98522675 G T 0.163307 4.4813e-04
14:98529469 A C 0.106513 1.5028e-05
14:98531606 G T 0.429773 1.2015e-04
14:98540351 A G 0.120804 -1.4476e-04
14:98545723 A C 0.055077 -1.0874e-05
14:98547164 T G 0.066811 -6.5735e-05
14:98547506 G A 0.064818 -3.7928e-05
14:98550490 C T 0.830650 3.2605e-05
14:98554751 A G 0.324812 -4.0889e-06
14:98564661 G A 0.109547 2.6445e-06
14:98579612 C T 0.025281 1.9120e-05
14:98588321 A G 0.762122 6.0214e-05
14:98596541 T C 0.095127 1.3745e-05
14:98610255 T C 0.084565 1.7023e-05
14:98628718 T C 0.386449 -9.8511e-05
14:98640387 A G 0.414242 4.6678e-04
14:98641779 T G 0.050543 -7.1786e-05
14:98642572 T C 0.291108 -6.4497e-05
14:98644266 G C 0.424999 3.2367e-04
14:98649734 A C 0.186163 3.7457e-05
14:98652186 A G 0.066973 5.4326e-05
14:98653326 A G 0.041792 1.2037e-05
14:98655131 T C 0.924001 9.7100e-05
14:98658809 A G 0.037213 -2.5763e-05
14:98670070 G T 0.192132 -1.4138e-05
14:98670158 C A 1.073734 4.9402e-05
14:98672589 A C 0.043561 7.9145e-06
14:98687384 C A 0.282095 -1.1142e-06
14:98692035 G A 0.094653 -5.0567e-05
14:98694107 A G 0.045622 -3.5246e-05
14:98697245 T C 0.087204 4.7801e-05
14:98698913 A G 0.556672 -3.2754e-05
14:98705222 A G 0.396712 5.1763e-05
14:98715733 A G 0.289696 1.6626e-06
14:98716714 A G 0.024541 -3.7839e-05
14:98721795 A G 0.400844 1.0958e-05
14:98724933 T G 0.026553 1.2817e-05
14:98727967 T G 0.045606 1.4976e-05
14:98728505 G A 0.035479 -3.9280e-05
14:98734567 C A 0.319635 5.7475e-06
14:98745253 C A 0.696519 -6.0692e-05
14:98762290 A G 0.113196 4.9682e-05
14:98763667 A G 0.130207 -2.4168e-05
14:98763776 C T 0.101290 1.6430e-05
14:98767324 G A 0.252042 4.8789e-05
14:98769720 G T 0.031487 -6.8200e-05
14:98788527 G A 0.039887 6.9800e-05
14:98789601 T C 0.350136 -8.5486e-05
14:98790955 A T 0.075065 5.8702e-05
14:98790979 T C 0.068765 1.2186e-04
14:98793754 G T 1.126166 -8.2179e-05
14:98802079 C T 0.112689 1.2502e-04
14:98804267 A G 0.048307 -6.3463e-05
14:98804316 G A 0.608815 4.8228e-06
14:98811932 G A 0.321281 6.2141e-05
14:98812167 C A 0.171048 -9.5825e-05
14:98814319 C A 0.840510 2.9719e-06
14:98815437 T G 0.397829 4.2266e-05
14:98819006 T C 0.073954 5.0353e-05
14:98819687 C T 0.510359 -2.7090e-05
14:98823410 T A 0.033759 -1.6480e-05
14:98826865 G A 0.386481 1.2017e-05
14:98832317 T C 1.391198 2.1496e-05
14:98838854 C G 0.108772 -3.6070e-05
14:98840046 A G 0.381012 -5.4884e-06
14:98840443 T C 0.046271 6.9097e-05
14:98845380 G A 0.026011 -7.8125e-06
14:98847283 C T 1.200597 -5.2107e-05
14:98848258 T G 0.251870 4.8012e-05
14:98848399 C T 0.075964 4.7807e-05
14:98854142 A C 0.045035 -2.4273e-06
14:98857181 G C 0.230844 2.2616e-05
14:98858819 T C 0.267710 -2.3680e-04
14:98872500 G T 0.120982 2.2501e-06
14:98874863 T C 0.627264 -2.6208e-05
14:98885980 A G 0.025463 5.6121e-06
14:98886469 A C 0.071874 5.3513e-05
14:98892883 C A 0.515425 -1.8723e-05
14:98893641 T C 0.032675 -3.6992e-05
14:98894088 A G 0.149123 -8.2815e-06
14:98909366 T C 0.042980 6.0856e-05
14:98920402 G A 0.339493 8.0741e-06
14:98924026 C A 0.933131 2.1942e-05
14:98926039 A C 0.025956 -6.2665e-07
14:98926288 T C 0.667197 -1.9144e-05
14:98926966 T G 0.024483 7.1945e-05
14:98932861 C A 0.093231 6.9787e-05
14:98933852 C T 1.600983 9.1850e-06
14:98934287 T C 0.098836 -5.0806e-05
14:98935912 C A 1.838884 -1.4641e-04
14:98941502 C T 0.075912 7.4587e-05
14:98945623 G A 0.034804 8.4435e-06
14:98953081 T C 0.033658 -3.0136e-05
14:98957014 C T 0.105863 -3.2133e-04
14:98959670 T C 0.030874 6.3973e-05
14:98964851 G A 0.023395 -1.3699e-04
14:98965630 T C 0.084945 6.2123e-05
14:98969670 T C 0.027589 7.2229e-05
14:98978387 T C 1.879261 5.3673e-05
14:98979247 A G 0.040737 7.4106e-05
14:98983712 A G 0.046875 -1.5156e-04
14:98986038 A G 0.066204 -9.4107e-05
14:98986208 A G 0.069722 9.5424e-05
14:98986674 C T 0.041400 2.7548e-05
14:98987472 A G 1.069806 5.9664e-05
14:98989974 T C 0.038800 -1.7090e-04
14:98989982 A G 0.027115 1.1019e-04
14:98990570 G A 0.153320 7.1510e-05
14:98996018 G A 1.963774 -1.9181e-05
14:98996159 G A 0.413626 -1.3783e-05
14:99002296 T C 0.525474 5.3598e-06
14:99003223 C T 0.955906 3.3012e-06
14:99009945 G A 0.261799 -2.9123e-05
14:99010210 A G 0.062374 1.9447e-05
14:99012586 G A 0.131346 7.4246e-05
14:99014359 G A 0.808579 3.4484e-05
14:99017287 C A 1.748552 -7.5924e-06
14:99018974 T A 1.613444 -3.2050e-05
14:99020853 T C 0.374462 3.6881e-05
14:99024808 G C 1.847261 -1.4585e-04
14:99029786 T C 0.048355 -3.9229e-05
14:99032590 C T 0.510472 4.0768e-05
14:99039446 C T 0.112348 9.0967e-06
14:99042455 G A 0.264954 5.0838e-05
14:99053533 C A 1.221802 3.3497e-05
14:99055601 A G 0.345540 -1.2386e-05
14:99056636 G T 1.466499 6.0704e-05
14:99056891 A G 1.410799 3.4773e-05
14:99058500 A C 0.588448 9.9685e-06
14:99061505 C T 0.081812 -2.6104e-05
14:99068980 C T 0.183612 -1.7743e-05
14:99071280 G A 1.613428 1.2632e-05
14:99071989 T C 1.023574 5.7590e-06
14:99075150 C T 0.065778 4.2063e-05
14:99079110 C G 0.021740 -5.6659e-06
14:99083550 T G 0.634749 1.0004e-05
14:99083979 T C 1.047047 -3.1207e-05
14:99091311 G A 0.305799 -4.8952e-06
14:99098445 T C 0.059738 4.6541e-05
14:99099851 A G 0.039663 3.2247e-05
14:99100381 T C 0.679784 -1.4686e-05
14:99100736 C T 0.027417 -7.4320e-06
14:99101918 T C 0.065668 -3.5943e-06
14:99106562 G A 0.112034 6.8999e-05
14:99108853 T C 0.073919 -4.4672e-06
14:99110843 A G 0.026099 1.4146e-04
14:99112441 T C 0.353436 -2.6694e-05
14:99114421 A C 0.326539 -2.5104e-05
14:99132764 G A 0.106227 9.7180e-05
14:99134576 A G 0.055480 1.9190e-06
14:99135432 G A 0.889148 4.5205e-05
14:99138060 A G 0.051312 -1.4692e-04
14:99138757 T C 0.118892 2.8632e-06
14:99139245 C T 0.030033 -8.9951e-05
14:99141500 A C 0.753914 -1.0955e-04
14:99147668 T C 0.100213 -3.7583e-06
14:99149916 T C 0.195534 5.0138e-05
14:99154746 A G 0.053370 3.1544e-04
14:99156156 T C 0.090222 -1.4479e-05
14:99158884 C A 0.127360 4.2148e-05
14:99160098 G A 0.630143 8.2010e-05
14:99167164 A G 0.067025 3.0373e-06
14:99172380 A G 1.383310 5.7463e-05
14:99178851 T C 0.051617 -2.9598e-04
14:99181386 A G 1.327672 1.0393e-04
14:99182313 T C 0.021325 6.1648e-05
14:99182626 C T 0.101871 1.7341e-05
14:99188504 A G 0.063519 6.2917e-06
14:99188693 C G 0.021844 -1.3555e-05
14:99194728 A T 0.032221 -1.7515e-07
14:99194749 A G 0.039439 -1.6659e-05
14:99201932 G A 0.021019 -2.1011e-05
14:99208373 C T 0.215385 5.8471e-05
14:99208650 G A 0.099291 9.1383e-05
14:99216959 G A 0.815914 5.2558e-05
14:99220981 G T 0.109223 1.2342e-03
14:99221106 A G 0.109999 1.0140e-05
14:99221954 A G 0.024551 -8.3416e-07
14:99232020 A C 0.105454 -1.9341e-06
14:99234190 C A 0.039459 -7.5500e-05
14:99234946 C T 0.166773 -8.0031e-05
14:99261071 C T 0.888258 1.3171e-05
14:99262153 A G 0.153602 1.0056e-04
14:99263461 T C 0.103919 7.1250e-05
14:99264791 A G 0.031227 -2.7732e-05
14:99267251 C T 0.059254 4.0285e-05
14:99268670 C T 0.022883 3.1722e-05
14:99268957 T C 0.390681 -7.5619e-05
14:99269554 T C 0.065795 -3.9767e-05
14:99276400 G A 0.336140 5.4170e-05
14:99290737 G C 0.030754 7.8745e-05
14:99296659 G T 0.155166 -4.7912e-05
14:99302179 A C 0.038696 2.4584e-05
14:99304942 C T 0.020481 -1.4381e-05
14:99308874 C A 0.289700 9.4684e-05
14:99313652 A G 0.048540 2.5751e-05
14:99314966 G A 0.085801 1.6687e-05
14:99335746 T C 0.928678 1.8456e-05
14:99342605 A T 0.033233 6.5702e-05
14:99345418 A G 0.187793 -5.8928e-05
14:99357287 G A 0.031072 -9.1106e-06
14:99364436 A G 0.161570 2.8017e-05
14:99369311 T G 0.571619 2.9411e-05
14:99372389 A G 1.111985 -7.5336e-05
14:99373620 A G 0.159370 3.1093e-05
14:99373866 G A 0.121803 -2.1135e-05
14:99375698 C A 0.053474 -5.4124e-05
14:99378442 T C 0.076071 -2.7179e-05
14:99383561 G A 1.889979 -1.1423e-04
14:99385607 G T 1.052643 -1.1709e-05
14:99387340 T C 0.099495 3.8919e-04
14:99387545 G A 1.149405 -1.7968e-05
14:99392241 A G 0.139879 2.1933e-05
14:99394023 A G 1.355699 -1.9785e-05
14:99397737 C T 0.608767 1.9650e-05
14:99399925 A G 0.023412 2.5278e-05
14:99400643 T C 0.078839 8.1138e-06
14:99401383 C A 0.867099 2.7347e-05
14:99405119 A G 0.055317 -8.3314e-05
14:99406027 C G 0.078917 -8.6738e-05
14:99412393 T C 0.049329 9.4371e-05
14:99415877 G A 0.297350 -4.9131e-05
14:99421061 T C 0.088762 -1.4445e-04
14:99421281 T C 0.852883 -2.0151e-05
14:99422030 C A 0.245778 -4.7138e-05
14:99422369 C T 0.027871 2.6292e-05
14:99424074 A G 1.924565 -1.1462e-04
14:99425614 T C 0.056739 -1.2000e-05
14:99426314 G A 0.315182 7.0810e-06
14:99428522 A G 1.139814 -1.3427e-04
14:99434480 A G 0.068777 -1.2599e-05
14:99435167 A C 0.034668 5.3629e-05
14:99443941 C T 1.923900 -1.0333e-04
14:99448768 G T 0.430520 1.8984e-04
14:99451281 A G 0.050666 1.1410e-04
14:99451339 A G 0.074191 1.5100e-06
14:99459545 A G 0.027203 3.1783e-05
14:99463057 C T 0.198692 -1.0778e-05
14:99465722 A G 0.022016 5.0798e-06
14:99467443 C T 1.134072 -2.9264e-04
14:99467622 G A 0.211458 -1.3781e-04
14:99470256 C T 0.900891 7.6255e-04
14:99470952 T C 0.057203 -1.6812e-04
14:99473585 T A 0.226888 6.7477e-05
14:99475374 C T 0.530476 1.0109e-04
14:99476343 G A 1.966303 -3.9990e-05
14:99476939 C T 0.318256 -1.7789e-05
14:99477752 T C 0.130784 4.2054e-04
14:99478616 A G 1.531687 1.0332e-05
14:99480274 A G 1.317626 -1.3850e-05
14:99480956 G C 1.387556 -8.7207e-05
14:99481427 C G 0.742021 1.0983e-05
14:99481642 A C 1.613622 -4.3808e-06
14:99481788 A G 0.315260 -8.1500e-06
14:99482678 A G 0.386420 3.2537e-05
14:99484769 T C 1.883400 3.1794e-05
14:99486276 C A 1.313329 -3.5305e-05
14:99490418 T C 1.910222 -1.7260e-05
14:99490873 A G 1.441763 -3.7779e-05
14:99494266 G T 0.577987 -3.3407e-04
14:99497347 C T 0.084159 6.3109e-05
14:99497912 A G 1.017696 3.2454e-05
14:99505594 T C 0.042068 -8.9953e-05
14:99509604 T C 0.140220 2.5968e-05
14:99515503 A G 0.871631 -1.3676e-05
14:99519753 G T 0.358114 4.9395e-05
14:99521336 T C 0.460514 -1.7416e-05
14:99521795 C T 0.232532 -4.0050e-05
14:99523786 A G 0.058842 -5.3311e-05
14:99529327 T C 0.043960 6.2774e-06
14:99541593 C T 0.380272 4.9272e-05
14:99542237 A C 0.276301 -1.9191e-05
14:99544541 T G 0.243613 -6.6774e-05
14:99545615 T C 0.209484 1.5174e-05
14:99546232 A G 0.079673 -1.7153e-04
14:99547873 A G 0.045927 2.9701e-05
14:99550680 T C 0.401801 -2.2851e-05
14:99552095 T C 0.597179 1.9620e-05
14:99558691 T G 0.156595 2.6550e-05
14:99563496 G A 0.226797 -4.1458e-05
14:99564157 C T 0.613210 4.1779e-06
14:99565483 T C 1.125757 3.5277e-05
14:99566468 T C 0.508785 -1.3753e-05
14:99567054 C A 0.502180 3.4045e-05
14:99569449 C T 0.829267 6.4005e-05
14:99570692 A G 0.368393 -8.7744e-05
14:99573405 C T 0.020464 -4.4298e-06
14:99580495 T C 0.157617 2.8539e-05
14:99583579 A G 0.445681 -6.9762e-05
14:99583585 A G 0.133225 -1.4120e-04
14:99584988 C T 0.140944 6.7150e-06
14:99585568 C T 0.358844 -5.7187e-05
14:99587447 G A 0.154475 -5.1344e-05
14:99589008 G A 1.069939 -6.4794e-05
14:99590399 T C 1.301917 4.2878e-06
14:99591952 G A 0.551755 -4.5107e-07
14:99593248 A G 0.246232 -1.4200e-05
14:99594225 T C 0.075733 -1.1275e-05
14:99594430 T C 0.177104 -7.1252e-05
14:99594979 A G 0.256599 2.3674e-05
14:99596452 T C 0.302439 1.6713e-05
14:99598566 C T 0.085431 3.9026e-05
14:99600121 A G 0.100719 2.0586e-04
14:99600289 A G 0.052740 -2.2223e-06
14:99600519 C T 1.068693 2.9444e-05
14:99600910 T C 0.154297 -6.3069e-05
14:99600987 C T 0.677061 2.5550e-06
14:99604585 G A 0.197098 -2.7065e-05
14:99606621 A G 0.522024 1.1030e-05
14:99607842 T C 0.320502 1.7420e-05
14:99609371 A G 0.046518 5.2489e-05
14:99623826 G A 0.039202 4.4305e-07
14:99626291 T C 0.029075 1.0207e-05
14:99626833 A G 0.475133 -4.8957e-05
14:99627295 T C 0.053088 6.2258e-05
14:99634596 T A 0.025440 5.4201e-05
14:99639270 G T 0.607949 -6.4910e-05
14:99644052 C A 0.203966 5.3754e-05
14:99644954 A G 1.457339 -5.1821e-05
14:99645093 T C 0.388731 2.7118e-05
14:99647329 G T 0.752479 8.0783e-06
14:99648494 A C 0.489482 9.1347e-06
14:99649030 G A 0.604047 -9.6665e-06
14:99650107 G A 0.206021 3.9632e-04
14:99651149 A G 0.067518 3.3528e-05
14:99652071 C T 0.862958 5.9844e-05
14:99652561 G T 1.245807 1.8448e-05
14:99653123 T C 0.162758 2.8837e-04
14:99656279 A G 0.225684 -6.0407e-05
14:99663847 G A 1.970288 -5.8095e-05
14:99663888 T G 0.022941 -4.0006e-05
14:99667653 T C 0.153608 -1.9001e-04
14:99667687 A G 0.368662 5.7570e-05
14:99668705 T C 0.052753 9.6551e-05
14:99669536 T G 0.139285 -9.6172e-05
14:99670164 A G 0.094370 -1.7159e-04
14:99673518 C T 0.078622 -1.4964e-05
14:99676807 G A 1.409520 5.7781e-06
14:99677017 C G 0.033249 5.6636e-05
14:99683246 C T 0.888680 6.2165e-06
14:99690907 A C 1.728347 -8.5944e-06
14:99691329 T G 0.377546 4.2440e-05
14:99697157 A G 0.067982 -3.8429e-04
14:99699113 T C 0.067849 2.9948e-05
14:99700454 T C 0.706646 2.0790e-05
14:99707217 A G 1.586699 -5.2963e-06
14:99709618 T C 0.449686 4.1473e-05
14:99710446 T C 0.075081 -1.3628e-04
14:99713546 A C 0.030627 -1.6804e-05
14:99718105 C T 1.013892 8.6394e-06
14:99718925 A G 0.028332 -8.7146e-07
14:99719728 G A 0.047180 -2.0931e-05
14:99719873 G A 0.757770 1.1483e-04
14:99726000 C G 0.942459 2.1454e-05
14:99731731 C A 0.696211 -9.0590e-06
14:99740208 A G 0.257482 -1.7935e-04
14:99743113 A G 0.846817 1.2612e-05
14:99743304 C T 0.034775 9.8639e-06
14:99745524 G T 0.068651 -2.7368e-04
14:99747012 A G 0.176744 -1.4823e-05
14:99747464 C T 1.251669 1.4313e-05
14:99750581 T C 0.031149 1.0325e-04
14:99751920 A C 1.179643 1.3825e-05
14:99751937 T C 0.471601 1.8178e-05
14:99755604 G C 0.489222 -1.4805e-05
14:99763139 A G 0.062598 -3.4929e-05
14:99763483 T C 1.113329 -3.9922e-05
14:99765052 A G 0.431240 -3.7414e-05
14:99766622 T C 0.546977 1.9592e-05
14:99770797 G A 0.429251 -5.6073e-05
14:99777178 G A 0.263250 6.2858e-05
14:99777906 C T 0.106298 -2.9231e-05
14:99778267 C T 0.076606 -6.7509e-06
14:99782722 G A 1.214311 1.6667e-05
14:99783519 T G 0.399701 -1.3465e-05
14:99783934 T C 0.196998 5.9715e-06
14:99784255 T C 0.622730 -2.4405e-06
14:99784530 G A 0.274587 2.5495e-05
14:99787884 G A 0.020666 1.4100e-05
14:99788403 T C 0.089868 -7.0506e-05
14:99790032 A G 0.663601 -1.6095e-05
14:99793422 G T 0.554277 8.2893e-05
14:99794482 G A 1.207391 4.0416e-05
14:99795279 T C 0.954368 2.1774e-05
14:99802465 T C 0.272711 2.2844e-05
14:99807383 A G 0.714633 -4.9062e-05
14:99810032 A C 1.928236 -6.1546e-06
14:99810427 A C 1.657047 -2.5606e-05
14:99812105 T C 0.520596 6.1714e-05
14:99813213 G T 1.343407 -9.0036e-05
14:99822060 G A 0.831234 6.3860e-06
14:99823019 A G 0.553131 5.7568e-05
14:99824056 C T 0.114325 -4.6573e-05
14:99830955 A G 1.098311 7.1561e-05
14:99840210 G C 0.499190 1.1485e-05
14:99843668 A G 0.020185 -7.5313e-05
14:99844373 G A 1.671660 8.6386e-05
14:99844515 A G 1.496081 7.5146e-05
14:99847634 T G 0.133757 -5.9325e-05
14:99851742 T C 0.079774 -2.4253e-04
14:99853799 G C 1.264078 -2.1667e-05
14:99858453 A G 1.820945 1.3225e-04
14:99861519 A C 0.709002 3.2497e-05
14:99863065 T C 1.169798 5.1574e-05
14:99866839 T G 1.816732 4.9510e-05
14:99881072 C T 0.059271 -5.1527e-06
14:99891883 T C 0.070384 -6.6377e-05
14:99914891 G A 0.804768 7.5766e-06
14:99935018 C T 0.074802 7.5330e-05
14:99939602 G A 0.049605 -1.4584e-04
14:99961086 G A 0.109986 -2.4811e-05
14:99966528 A G 0.183122 -1.9269e-05
14:99981858 A G 1.208445 -1.3769e-05
14:99981984 T C 0.745342 -5.2295e-06
14:99983012 A G 0.049303 -1.9000e-05
14:99987456 A G 0.051698 3.8572e-05
14:99987592 T G 0.078817 -2.8515e-05
14:99988570 G C 0.040458 8.0983e-05
14:99988724 G A 1.960191 -1.0070e-04
14:99990537 T C 0.041763 5.8988e-06
14:99993555 C T 1.407238 6.9213e-05
14:100003540 T C 1.016644 -5.5698e-07
14:100011341 T C 0.083549 -4.0742e-05
14:100015326 T C 0.033279 3.0817e-06
14:100016045 T C 0.563385 -6.9484e-05
14:100016283 A G 0.585073 6.3192e-06
14:100022091 T C 1.040432 -1.6478e-05
14:100033629 G A 1.062036 5.7636e-06
14:100037496 C T 1.121807 -1.3730e-05
14:100038487 A G 1.586744 -5.4301e-05
14:100039415 G A 0.235710 -2.1744e-06
14:100041538 T C 0.791350 2.1013e-06
14:100041996 G T 0.197897 2.0170e-05
14:100043571 C T 0.056573 3.7388e-06
14:100051009 G A 0.061637 3.1652e-05
14:100052790 T C 0.052617 3.8459e-05
14:100053176 A G 1.356935 5.6670e-05
14:100055023 G T 0.789928 -1.3322e-04
14:100055544 A C 0.898242 -1.3365e-04
14:100056411 T C 0.026729 3.8119e-05
14:100056487 C T 0.044967 -2.0096e-05
14:100057511 T C 0.025158 6.4951e-06
14:100058044 T C 0.037998 3.9144e-05
14:100058986 A G 0.299872 -1.2472e-05
14:100062418 A G 0.041043 -4.4151e-05
14:100062992 A G 0.049387 4.8000e-05
14:100063158 T C 0.027819 2.5383e-05
14:100063947 T G 0.048264 -4.1334e-06
14:100066802 A G 1.725153 -9.2634e-07
14:100074991 A G 0.232032 1.5442e-05
14:100075334 T C 1.583346 4.6635e-05
14:100077377 A T 0.122160 1.9833e-06
14:100078331 T G 0.217043 -6.2285e-05
14:100082470 C T 0.051085 4.4114e-05
14:100082793 A G 0.203583 -3.8840e-05
14:100087364 G A 1.161431 1.3311e-05
14:100090566 T C 0.058385 3.1623e-05
14:100098848 C A 1.291472 6.6099e-06
14:100099039 T C 0.062296 -2.8689e-04
14:100099546 A G 1.581217 -3.5378e-05
14:100102576 G C 0.700540 -1.2999e-06
14:100104329 A G 0.356841 -5.2530e-07
14:100104834 T C 0.528727 5.0351e-05
14:100114044 G A 0.500463 7.4702e-05
14:100115473 A G 0.049715 6.2165e-05
14:100120817 T G 0.025586 5.5185e-05
14:100122744 T C 0.067155 -2.9711e-05
14:100123487 C T 0.342807 -1.8499e-04
14:100128875 A G 0.438485 4.6095e-05
14:100133090 A C 0.042256 1.0354e-05
14:100133942 C T 0.840737 -2.2587e-05
14:100138831 A G 0.072182 3.7114e-05
14:100138872 T C 0.042088 -5.3851e-06
14:100140849 A G 0.050812 -5.7326e-06
14:100152269 T C 0.151583 6.8335e-05
14:100153871 A G 0.246995 1.1895e-05
14:100157934 A G 0.151512 -8.1611e-06
14:100158310 A G 0.032996 -1.8139e-05
14:100170895 G A 0.627160 -2.6346e-05
14:100171077 T C 0.735082 3.6178e-05
14:100186495 T C 1.876574 -2.3817e-05
14:100189287 T C 0.999893 -3.3332e-05
14:100190063 G A 0.099963 9.6931e-06
14:100191710 T C 0.056366 -7.5118e-06
14:100192468 T G 0.047515 -7.8563e-05
14:100194128 C T 0.370957 -2.4449e-05
14:100208990 G A 1.731300 -3.6958e-05
14:100209154 G A 0.465201 -5.0553e-06
14:100212433 T C 0.090329 7.5142e-08
14:100212468 G C 0.043957 4.3912e-05
14:100216161 A G 1.251409 4.1401e-06
14:100216371 A C 0.254490 5.0302e-05
14:100218468 T C 0.051916 -6.5723e-06
14:100219951 T G 0.042214 -4.4662e-05
14:100220400 T C 0.133128 -4.6507e-05
14:100221324 G C 0.350174 -4.6612e-05
14:100221479 C T 0.059521 4.6736e-05
14:100222896 C A 1.594430 -2.0512e-05
14:100225144 C T 1.299687 -8.3959e-05
14:100228471 C T 0.057690 5.3565e-05
14:100241952 C A 0.328934 4.6538e-05
14:100242046 A G 0.053944 2.2329e-05
14:100242258 T C 0.039124 7.9694e-05
14:100243690 C A 0.106431 2.7686e-05
14:100245636 T C 0.205297 4.3446e-05
14:100246350 A G 0.583940 3.8280e-05
14:100246971 A G 0.139123 -5.1421e-06
14:100247686 T G 0.065580 -9.4659e-05
14:100248750 G T 0.109865 4.1268e-05
14:100250358 A G 0.105542 -9.2452e-05
14:100251875 C A 0.046226 -1.9042e-05
14:100277013 G A 0.079407 -5.2726e-05
14:100277083 T G 0.031630 7.6313e-05
14:100279149 A G 0.057768 -3.5059e-05
14:100279692 G T 0.918197 -1.1197e-06
14:100281126 T C 0.040926 1.0497e-04
14:100284798 G A 0.107360 6.9746e-05
14:100290806 G A 0.033558 -3.4236e-06
14:100295418 T G 0.689726 -1.6428e-05
14:100313057 A G 0.059177 1.3703e-06
14:100319598 T C 0.058144 6.7974e-06
14:100320764 A G 0.095441 -8.7724e-05
14:100327466 T C 0.032931 -5.8262e-05
14:100331258 C T 0.076794 -2.2158e-05
14:100335455 C G 0.315033 1.1159e-06
14:100340583 T C 0.656632 2.3255e-05
14:100349408 T C 0.021779 -1.0132e-05
14:100350017 C T 0.357636 3.1828e-05
14:100350633 C T 1.101203 -3.7527e-05
14:100365357 A G 1.765501 -2.7976e-05
14:100369755 T C 0.024989 -3.3526e-05
14:100372552 T C 0.057612 -1.0099e-05
14:100375707 T C 0.349538 3.5310e-05
14:100380948 C T 1.229114 1.2897e-04
14:100382034 G A 0.060157 -6.5449e-07
14:100382870 C A 1.082075 4.9120e-05
14:100393476 C T 1.938555 -9.5505e-05
14:100394813 A G 0.039228 -7.4092e-05
14:100396482 G A 1.438547 2.0549e-05
14:100397374 T C 0.170298 -1.1102e-04
14:100402815 A G 0.773174 4.6636e-06
14:100407149 G A 0.743861 5.3711e-06
14:100410206 A G 0.591094 9.9611e-05
14:100410712 T C 0.034561 -2.0479e-05
14:100410888 T G 0.061351 4.4492e-05
14:100414089 G A 0.133994 -3.9958e-05
14:100417842 G A 1.014298 4.4671e-05
14:100417990 A C 1.784472 -1.9354e-05
14:100420086 T C 1.894831 -4.6117e-05
14:100420239 T C 0.726029 3.3991e-05
14:100422862 A G 0.103329 -7.4292e-08
14:100428024 G A 0.095065 5.2692e-05
14:100432425 T G 0.329376 9.7686e-06
14:100435731 A G 0.056496 2.4655e-05
14:100452660 A C 0.521242 -4.0147e-05
14:100459078 A G 0.030069 -2.1858e-05
14:100474320 T C 0.044944 4.1728e-05
14:100477217 C T 0.163878 -4.8779e-05
14:100494525 T G 0.032198 3.1940e-05
14:100495238 T C 0.468261 1.6458e-04
14:100496069 C T 0.043444 3.8703e-05
14:100498713 G A 0.028751 2.7942e-05
14:100501859 A C 0.181363 -1.4299e-05
14:100520719 C T 0.095409 2.0888e-05
14:100524880 T G 1.887548 -1.0178e-04
14:100529840 T C 0.069164 -4.9001e-05
14:100539241 G A 0.054561 1.2516e-04
14:100548027 T C 0.089320 -4.2389e-05
14:100569807 C T 1.961337 1.4332e-05
14:100571881 G A 0.063036 -9.8828e-06
14:100574191 T C 0.033600 -1.7100e-04
14:100576995 C T 1.808945 3.1115e-05
14:100578468 T C 0.056586 -3.3266e-05
14:100580541 T C 0.036580 6.5986e-05
14:100583949 A G 1.492416 -6.5020e-05
14:100584805 A C 0.043922 -3.5075e-05
14:100601444 G T 0.172976 6.8875e-05
14:100604644 T C 0.052029 1.9749e-05
14:100611105 T C 1.755329 6.4239e-05
14:100625902 T C 1.415537 -7.8478e-05
14:100630339 A G 0.636632 -1.9765e-05
14:100631312 C T 0.136584 5.3329e-06
14:100637270 A C 0.042704 -8.4258e-06
14:100638235 G A 0.257671 -3.3069e-06
14:100639981 A C 0.330642 2.2637e-04
14:100642882 C T 0.084766 8.0737e-07
14:100645881 A G 1.542037 1.6128e-05
14:100653848 G A 0.591840 5.5348e-05
14:100661320 C T 0.677593 4.7712e-06
14:100682449 T C 0.083049 -1.1734e-05
14:100688997 G A 0.952378 3.2062e-05
14:100695368 C T 0.791155 1.2006e-04
14:100700829 T C 0.028998 -2.0524e-05
14:100701919 A G 0.377637 -1.4415e-05
14:100723577 A C 0.503462 -2.3351e-05
14:100725438 G A 0.596780 -6.6610e-05
14:100731772 A G 0.084597 -7.5268e-05
14:100740229 A C 0.492556 -2.4742e-05
14:100748844 C A 1.934478 -5.1675e-05
14:100749691 C T 0.132102 -4.3077e-06
14:100758502 A G 0.891219 -3.9387e-04
14:100759277 T C 0.594498 1.5491e-04
14:100764318 G T 0.119155 -1.5006e-05
14:100764756 A G 0.065012 -1.1543e-04
14:100765823 C T 0.156299 -8.8649e-05
14:100769163 T C 0.672280 -1.7679e-06
14:100769938 A G 0.572080 -2.0182e-04
14:100776382 A G 0.161801 1.9012e-05
14:100781172 G A 0.063166 9.2242e-05
14:100781877 C A 0.745760 -2.6034e-05
14:100785617 T C 0.264889 -5.0948e-05
14:100786433 C G 0.077768 2.5732e-06
14:100787564 A G 0.876321 -4.4772e-05
14:100788977 A G 0.347753 -7.7198e-05
14:100792126 T C 0.491024 -4.6279e-05
14:100799506 A G 0.047248 -6.7359e-05
14:100812930 A G 0.047924 4.2124e-05
14:100826411 A C 0.026677 -6.5260e-05
14:100828487 T C 1.462117 7.6773e-05
14:100842377 G A 0.457898 -7.6357e-05
14:100844368 T C 0.991980 2.4321e-05
14:100847617 T C 0.069316 -3.3975e-06
14:100847707 G A 1.546013 -2.3459e-05
14:100848915 C T 0.078025 -4.3856e-05
14:100848930 C G 1.333465 1.1877e-05
14:100854299 T C 0.047592 4.6478e-05
14:100857523 G A 0.056554 3.3817e-05
14:100886739 A G 0.430935 -8.0286e-06
14:100888850 G A 0.047937 -6.1057e-05
14:100889978 T C 0.060644 2.1116e-05
14:100892749 A G 1.033529 -1.4438e-05
14:100893930 A G 0.097470 -2.0688e-05
14:100896623 T C 0.076236 7.4219e-05
14:100897123 T C 0.085798 -1.8842e-04
14:100898748 T G 1.478479 -1.3834e-05
14:100903477 G C 0.250247 5.3710e-05
14:100917372 T C 0.468953 3.4878e-05
14:100920416 C T 0.220818 3.9925e-05
14:100922027 A G 0.031033 4.0895e-05
14:100936793 G A 1.220185 1.4921e-04
14:100943251 T C 0.088687 1.4611e-05
14:100947279 C T 0.052445 1.8094e-05
14:100949514 G A 0.041059 4.3598e-05
14:100963488 T C 0.022139 5.3542e-05
14:100997337 G A 0.787858 2.9197e-05
14:101001352 A C 0.098830 -4.8378e-05
14:101014133 C T 0.077979 3.7955e-05
14:101021069 A C 0.023629 -7.0672e-05
14:101023279 T C 0.222954 2.9706e-05
14:101023706 T C 0.502978 1.1248e-05
14:101028399 G A 0.261984 -3.2586e-06
14:101032217 C T 0.828319 -5.6225e-05
14:101035835 G C 0.166926 -3.8057e-05
14:101036074 G C 0.250780 -4.8539e-05
14:101040398 T C 0.251981 -3.9671e-05
14:101042974 T C 0.030173 -2.9415e-05
14:101058860 T G 0.070202 1.1148e-05
14:101062503 A G 0.077515 1.3305e-05
14:101065605 T C 0.049881 -1.8253e-06
14:101067773 G T 1.378831 4.6442e-05
14:101079874 T C 1.305549 2.2304e-06
14:101085090 T C 0.092757 1.1574e-05
14:101090840 T C 0.121316 -3.4729e-05
14:101092950 G A 0.249241 1.0193e-05
14:101095347 C T 0.221149 5.9670e-05
14:101105913 A G 0.129684 1.1776e-04
14:101108274 T C 0.174696 -3.5458e-05
14:101111916 T C 0.060689 2.0307e-05
14:101113346 T G 0.039822 -3.4421e-06
14:101117449 C T 1.383865 1.0555e-04
14:101119663 C T 0.335192 -6.4953e-05
14:101124278 A G 1.673692 -8.8591e-05
14:101126965 T C 0.279914 1.0944e-04
14:101130808 T C 0.041000 4.3878e-06
14:101132229 C T 0.243178 4.6892e-05
14:101138457 T G 0.132621 6.2759e-05
14:101139536 T C 0.155991 -6.7719e-05
14:101142890 A G 1.746442 8.5933e-05
14:101144523 T C 0.113864 -1.4240e-05
14:101146413 G A 0.164242 2.3129e-05
14:101148926 T C 0.045382 -1.3365e-05
14:101150729 T C 0.197014 -8.4317e-05
14:101154552 T C 0.020078 2.8116e-05
14:101155432 G A 0.186313 6.6549e-05
14:101159416 G T 1.438121 5.9513e-05
14:101162782 C T 0.158003 -1.0158e-05
14:101164297 T C 0.111881 -1.5068e-05
14:101168491 C T 1.341398 6.5377e-06
14:101168739 A G 0.253889 -6.3496e-06
14:101174159 T C 0.141437 1.0073e-04
14:101182470 C T 1.358746 -8.3903e-06
14:101186175 T C 1.563544 9.5073e-06
14:101186924 T C 0.077048 -2.2668e-05
14:101189205 T C 0.336221 2.5466e-06
14:101193811 A G 0.043178 4.1561e-05
14:101197272 T C 0.183028 1.3449e-05
14:101198309 A C 0.045849 -6.9846e-05
14:101200645 C T 0.967893 5.5570e-05
14:101200860 A G 0.127061 4.0997e-04
14:101204649 A G 0.042234 2.3482e-05
14:101207166 T C 0.219922 -4.7003e-05
14:101207926 G A 1.417323 -1.3618e-04
14:101211620 A G 0.056473 7.4427e-06
14:101215634 C A 1.911719 1.0426e-06
14:101234005 A G 0.357620 2.3846e-05
14:101235824 T C 0.978273 5.4762e-05
14:101241673 T A 0.048690 6.1741e-05
14:101244336 A G 0.064918 5.5866e-06
14:101245343 C G 0.094107 -5.3769e-06
14:101246901 A G 0.061066 9.3938e-05
14:101247114 T G 0.095779 -6.3573e-06
14:101248148 A G 1.509788 1.3191e-04
14:101250212 T C 0.100800 1.7311e-06
14:101250434 T G 0.046596 -8.4458e-05
14:101251989 T C 0.854412 4.6621e-05
14:101254547 G C 0.094825 7.5909e-06
14:101259594 T C 0.113731 -1.1963e-05
14:101261031 T C 0.062669 -4.7191e-05
14:101265879 A G 0.033964 6.1665e-08
14:101269425 C G 0.205015 2.0168e-06
14:101271179 T C 0.406810 3.0989e-05
14:101272093 G A 0.039932 4.8015e-05
14:101275683 C T 0.330989 7.7984e-06
14:101275894 T G 0.029062 9.1383e-06
14:101277786 G A 1.235275 -3.9035e-05
14:101278778 G T 1.805485 -5.1889e-05
14:101280661 A G 0.319444 -4.6465e-08
14:101282513 C G 0.169548 -1.3844e-05
14:101283901 C T 0.042815 4.5795e-05
```
