## Supplemental_Data_Files for "Common genetic variation associated with Mendelian disease severity revealed through cryptic phenotype analysis": SupplementalDataFile_10.txt (part 17 of 21)

```
14:101287770 G A 0.188088 -5.2459e-05
14:101288031 T C 0.183447 -3.0976e-05
14:101291021 G C 0.040948 -1.1483e-04
14:101291334 A C 0.097551 -4.1219e-05
14:101296662 C T 0.389474 -3.7227e-05
14:101297963 G T 0.798932 -7.4115e-05
14:101298291 G T 0.031967 4.0195e-06
14:101299927 C T 1.859969 -2.3548e-05
14:101299960 C T 0.397455 -5.3384e-05
14:101300567 G C 0.752748 -4.4558e-05
14:101300843 A G 0.179565 6.3690e-05
14:101301438 T C 0.447777 -1.2464e-05
14:101303428 A G 0.039004 1.7654e-05
14:101306045 G A 0.871147 4.5803e-05
14:101307121 G A 0.182408 2.7662e-05
14:101308674 G A 0.072672 -1.2687e-05
14:101309313 C T 0.028319 -4.2380e-05
14:101309692 T C 0.429764 -2.4937e-05
14:101315163 G A 0.696944 -1.3534e-05
14:101315668 G A 1.159967 -4.7897e-05
14:101321515 C T 1.833457 -7.9261e-05
14:101324135 C G 0.044574 -6.9398e-06
14:101324596 A G 0.041578 -5.6945e-06
14:101324975 C T 0.042276 5.5443e-06
14:101325294 A G 0.459884 -4.7512e-05
14:101325827 T C 0.180581 3.4923e-05
14:101330534 A G 1.386644 4.6894e-06
14:101330895 C T 0.052828 7.9872e-05
14:101333271 T C 0.111255 1.2603e-06
14:101333646 C T 0.478924 2.9655e-05
14:101333775 C T 0.171639 -5.0200e-05
14:101337329 G A 0.257301 -7.5912e-06
14:101339074 G A 0.746997 -5.9399e-05
14:101339301 T C 0.456586 -1.9977e-05
14:101345629 A G 0.371778 2.9415e-05
14:101348572 T C 0.033688 3.6116e-05
14:101348584 G C 0.504581 -1.4059e-05
14:101349017 G A 1.529811 -3.5732e-05
14:101349454 T G 0.052799 2.9763e-05
14:101349764 T C 0.470137 -5.2659e-05
14:101350274 T C 0.060527 3.6910e-05
14:101350298 C T 1.244834 -8.1547e-05
14:101354959 G A 0.058115 -7.8972e-05
14:101355400 G A 0.427677 -5.8426e-05
14:101356698 T C 0.042409 2.0470e-05
14:101358229 A G 0.086402 -2.4439e-06
14:101358540 G A 1.354099 3.1824e-06
14:101358831 A G 0.281212 2.2868e-05
14:101363503 T C 0.053983 8.2746e-05
14:101365108 C T 0.138512 1.1313e-05
14:101365565 T C 1.609000 1.8018e-05
14:101370601 A C 1.505506 5.0925e-05
14:101372684 G A 0.252909 4.5886e-05
14:101373993 A G 0.105870 8.0213e-05
14:101379473 T C 0.844652 4.0307e-05
14:101379930 G A 1.523855 5.9185e-05
14:101385478 G A 0.216261 -5.4763e-05
14:101390731 A G 0.209919 1.0460e-05
14:101398624 T C 0.297697 1.9110e-04
14:101399413 T C 0.046619 1.2795e-05
14:101405720 T G 0.053740 -5.5160e-05
14:101409886 T C 0.052159 -1.8427e-04
14:101411186 C A 0.519583 -1.0059e-04
14:101417662 G A 0.028173 9.8941e-05
14:101425306 G A 0.116753 -1.1734e-05
14:101428260 C T 0.306805 1.8635e-05
14:101437942 T G 0.551801 -3.0197e-06
14:101438151 A G 0.072211 2.4722e-05
14:101440549 C T 0.038284 -3.3967e-05
14:101448425 G C 0.105516 5.3105e-05
14:101451961 A G 0.261776 -4.5584e-05
14:101454594 G A 0.253049 1.9987e-05
14:101455006 A C 1.867048 -8.1864e-05
14:101455075 A C 0.104688 1.3320e-05
14:101459660 T C 0.444847 -4.9364e-05
14:101461104 A G 0.030004 -8.9326e-05
14:101464984 T G 0.154631 -4.3598e-06
14:101467277 A G 0.047836 -1.2993e-06
14:101470596 A G 0.852211 5.9219e-05
14:101473702 G A 0.071712 -1.2415e-05
14:101474013 T C 0.076635 1.5811e-04
14:101474870 T C 0.075967 -1.8630e-06
14:101474982 G T 0.776248 1.9780e-05
14:101476193 C T 1.962057 -3.5422e-05
14:101483388 C T 0.091147 -2.0495e-05
14:101486319 T C 0.110222 -2.9911e-05
14:101489161 G A 0.803346 -7.4606e-06
14:101496282 G T 0.081423 5.8632e-06
14:101499162 G A 0.060452 -6.4272e-05
14:101499949 T G 0.585388 1.8601e-05
14:101502158 T C 0.084766 -1.4687e-05
14:101504450 G A 0.644035 1.1505e-05
14:101505462 A G 0.161457 -3.2212e-06
14:101511701 T G 0.064451 -3.5724e-05
14:101511771 A C 0.031354 4.1534e-05
14:101512072 A G 0.377306 -3.6352e-05
14:101513795 T C 0.077440 5.0811e-05
14:101522287 C A 0.028008 6.4371e-05
14:101522782 T C 0.138603 -5.4885e-05
14:101526300 A G 0.032380 -3.7494e-05
14:101529414 A G 0.536182 -5.2200e-05
14:101530643 T C 0.032136 -1.4913e-05
14:101531733 T C 0.088109 3.1349e-05
14:101533093 T C 0.053409 1.1361e-04
14:101533384 T C 0.373287 -9.2622e-06
14:101533626 T C 0.387939 -1.1788e-05
14:101533925 G A 0.123254 3.4466e-05
14:101533997 A G 0.151262 7.4884e-07
14:101534061 A G 0.077564 -2.6820e-06
14:101534307 G A 1.071705 -8.6893e-06
14:101534543 A G 0.073390 3.8465e-05
14:101535711 T G 0.072338 -7.0878e-06
14:101535836 A G 0.070228 -9.1554e-06
14:101536129 G A 1.336156 1.4886e-04
14:101536982 C T 0.083448 -2.7574e-05
14:101537913 T C 0.892673 1.2128e-06
14:101539197 T C 0.487733 -1.7963e-05
14:101539772 T C 0.070829 1.2559e-05
14:101541005 C T 0.094208 8.0836e-05
14:101542480 C T 1.257826 8.7272e-05
14:101543594 G A 0.647417 6.8803e-06
14:101544665 T C 0.239598 1.3131e-05
14:101545096 C T 0.786800 8.4429e-05
14:101545828 A C 0.185196 -1.9737e-05
14:101546202 C T 0.029147 4.5144e-05
14:101548692 T G 0.369935 5.6888e-05
14:101549556 G A 0.042841 3.5105e-05
14:101549761 T C 0.064402 -1.3584e-04
14:101551518 G T 0.056742 4.3025e-05
14:101552227 A G 0.705526 8.8563e-05
14:101554499 A G 0.063360 5.7125e-05
14:101554839 G A 0.372687 -6.6902e-05
14:101556718 C T 0.116656 3.0398e-05
14:101557201 C T 0.190613 -3.9003e-05
14:101561784 T G 1.431370 -2.3169e-05
14:101568463 G A 0.469281 4.9497e-06
14:101569746 G A 1.643759 2.3336e-05
14:101570863 C T 0.286999 -9.7060e-05
14:101571785 T C 0.095941 -5.9999e-05
14:101574172 T C 0.058573 -2.9527e-06
14:101574541 T G 0.163300 -3.4480e-05
14:101575664 A G 0.057696 -5.9429e-06
14:101577923 C T 0.084062 -2.8242e-05
14:101581385 A G 0.490320 -3.2009e-06
14:101581613 T C 0.165647 1.0867e-04
14:101582019 T C 0.294805 9.7021e-06
14:101583737 A G 0.061556 3.2853e-05
14:101585205 T C 0.153839 -8.3409e-05
14:101586631 G A 0.036421 -2.3040e-05
14:101586893 C T 1.709658 1.4056e-05
14:101588732 T C 0.201035 2.2025e-05
14:101589543 T C 0.161096 -2.3665e-06
14:101591381 T G 0.045236 6.9763e-05
14:101594605 A G 0.473416 -2.5460e-05
14:101599995 C T 0.042487 -1.3321e-05
14:101601365 A G 0.029332 -7.1823e-06
14:101607906 T C 0.075457 1.2108e-04
14:101608422 C T 0.821120 3.6205e-05
14:101618459 C T 0.022555 7.6896e-05
14:101622191 C T 0.425570 -2.3716e-05
14:101627917 A G 0.509284 -2.9698e-05
14:101633884 T C 0.936244 7.5344e-06
14:101633938 G A 0.235596 -1.8228e-05
14:101634206 T C 0.029874 9.4553e-05
14:101640978 C T 1.215047 -1.7797e-05
14:101643719 G A 0.082770 -5.3048e-05
14:101644077 C T 0.097772 -1.6501e-05
14:101644410 T G 1.802934 1.3096e-05
14:101644600 G A 0.185631 5.0423e-05
14:101644828 G C 0.420766 -6.2116e-05
14:101646749 A G 1.745153 -1.8944e-05
14:101648535 A G 1.699372 -1.6817e-05
14:101650762 G A 0.030169 1.5160e-04
14:101650837 G C 0.042295 -6.2685e-05
14:101651818 A G 0.143647 -2.4557e-05
14:101651907 T C 0.381493 -3.5418e-04
14:101653358 G A 0.282319 -9.5676e-05
14:101653753 T C 0.959123 1.1089e-04
14:101654081 A G 1.638913 1.1226e-05
14:101655820 A G 0.250952 -8.0759e-06
14:101656413 A G 0.365394 -2.1390e-05
14:101657671 G A 0.053188 -8.3088e-05
14:101657872 A G 0.093848 1.3111e-05
14:101664817 A G 0.225538 9.3411e-06
14:101668606 A G 1.126104 2.9264e-05
14:101679255 A G 1.603788 4.1369e-05
14:101679518 T C 0.478437 -1.0888e-05
14:101680449 C T 0.039644 1.7286e-05
14:101680494 G A 1.978205 -9.0960e-05
14:101681726 T C 0.050335 -1.6560e-04
14:101682382 T C 0.032905 -5.4624e-06
14:101682390 T C 0.039111 -1.1024e-04
14:101684817 G A 0.136111 -6.0568e-05
14:101685427 A G 0.946377 -1.5308e-05
14:101685789 G C 0.433279 4.8155e-06
14:101686880 C A 0.321187 1.7637e-05
14:101688372 T C 0.111268 -4.0951e-05
14:101688875 C T 0.091955 1.5241e-04
14:101689392 C T 0.585595 5.8582e-05
14:101690187 G A 0.044029 -2.9595e-05
14:101690758 A G 0.050819 2.3995e-05
14:101692837 T C 0.104663 -1.3723e-05
14:101693911 A G 1.010620 1.0043e-04
14:101694197 C A 0.136821 -3.3821e-05
14:101697688 G A 0.438936 -1.0125e-04
14:101701975 A G 1.579740 -5.3550e-04
14:101702589 T C 0.151797 -2.5758e-05
14:101705040 A G 0.091981 -9.0621e-05
14:101705277 T C 0.051026 4.2222e-05
14:101705278 T C 0.083244 -9.4816e-05
14:101706094 A C 0.208481 -2.6787e-05
14:101708480 A G 0.171168 1.3420e-04
14:101708630 T C 0.271962 -9.0614e-05
14:101709344 T C 1.037914 2.9942e-05
14:101710360 C T 1.384404 -3.6470e-06
14:101710487 T C 0.357266 1.1035e-04
14:101711231 T C 0.193525 2.1802e-05
14:101713268 G A 0.052578 1.7967e-05
14:101714059 T C 0.090686 8.4019e-05
14:101714236 C G 0.049559 -1.4319e-04
14:101717627 C A 0.054308 -1.8040e-05
14:101718163 T C 0.218582 1.8422e-05
14:101719562 T C 0.211915 -1.9033e-05
14:101720669 T C 0.198406 1.4698e-05
14:101720959 T C 0.138659 6.2617e-06
14:101721126 C A 0.114971 9.0902e-05
14:101730276 A G 0.046495 1.9440e-06
14:101742357 A C 0.285071 -1.0257e-05
14:101743194 G A 0.935987 -6.2692e-05
14:101744230 C G 0.060264 -1.0037e-04
14:101749844 A G 1.432438 -5.1543e-06
14:101752719 C T 0.385255 -4.3084e-05
14:101753499 T C 0.372122 1.0631e-04
14:101757695 T C 1.774436 -8.7579e-06
14:101757820 C A 0.033769 -1.4708e-05
14:101758235 G A 0.107266 -1.8104e-05
14:101760044 C A 0.032928 -1.3069e-05
14:101763395 T C 0.034772 -2.5616e-05
14:101767195 G A 1.797936 -1.1512e-05
14:101780233 G A 0.456710 6.0098e-05
14:101793699 A G 0.066626 3.3423e-05
14:101795205 C T 0.035405 -1.3404e-04
14:101798031 A G 0.023879 3.3411e-06
14:101799170 T C 0.068609 -7.5456e-06
14:101801708 C T 0.143530 -2.4076e-05
14:101802226 T C 0.037982 -4.7231e-06
14:101802999 G A 0.050085 1.7221e-05
14:101807999 A G 0.041455 5.1239e-05
14:101809853 T C 1.589776 1.7907e-05
14:101811071 G A 0.043107 -6.3718e-05
14:101815371 C T 0.036135 -2.0253e-05
14:101829508 C T 1.513861 2.7787e-05
14:101830374 T C 0.437949 -6.5536e-05
14:101831170 T C 0.040848 7.1952e-06
14:101831365 T C 0.058151 -5.9167e-05
14:101833831 T G 1.745841 1.3195e-04
14:101836499 T C 0.026674 1.6007e-05
14:101836926 C A 0.112660 6.5963e-05
14:101836958 C T 0.062708 5.0188e-05
14:101848711 G A 0.662542 2.1294e-06
14:101849667 C A 0.165394 -3.9241e-06
14:101859545 T C 0.165014 -7.6283e-07
14:101861244 T C 0.116889 -1.6847e-05
14:101866544 C A 1.137169 5.6648e-05
14:101869215 G C 0.471579 -1.8893e-05
14:101872299 A G 1.017212 2.7882e-05
14:101873354 C A 0.215950 1.0080e-04
14:101873870 T C 0.034162 -2.2778e-05
14:101879387 G A 0.218416 -2.2224e-05
14:101880256 A G 0.083838 6.0366e-05
14:101881356 C A 0.147928 6.5617e-05
14:101881831 T C 0.083562 -2.1535e-04
14:101883026 G A 0.231805 1.3682e-04
14:101890398 A G 0.188789 -3.1721e-05
14:101890502 T C 0.067635 1.5113e-04
14:101897646 C T 0.537532 -9.0064e-06
14:101899817 A G 1.064009 2.1935e-05
14:101902487 A G 0.170869 3.2373e-05
14:101902799 T C 0.403564 1.8095e-05
14:101905769 A G 0.494406 -8.7455e-05
14:101906971 T C 0.239939 8.4082e-06
14:101916021 G T 0.303423 -2.5315e-05
14:101918998 T C 0.030140 -3.0306e-06
14:101919731 T C 1.494737 1.7895e-05
14:101920451 A G 0.095380 1.1441e-06
14:101933364 T C 1.091024 -4.9935e-05
14:101934167 A G 0.063253 -1.8513e-05
14:101934258 G A 1.911673 -1.4850e-05
14:101936577 T C 1.360438 -1.4566e-07
14:101936976 T C 0.667583 4.8712e-05
14:101937813 A G 0.989390 3.2220e-05
14:101939330 G A 1.444408 -1.4090e-05
14:101940021 T C 0.190558 4.8067e-05
14:101941039 A G 0.620406 -1.6882e-05
14:101941250 C T 0.324465 -3.5991e-05
14:101941672 T C 0.430059 -2.0609e-05
14:101943950 T C 1.317009 -1.2891e-05
14:101945484 G T 0.212967 -2.1575e-06
14:101945608 C T 1.594317 -2.5769e-05
14:101947592 A G 0.064207 6.4176e-04
14:101947953 T G 0.022285 -2.4650e-05
14:101954661 T C 0.140953 -2.6478e-05
14:101958052 C T 0.880050 3.4509e-05
14:101963700 G A 0.021454 -6.2731e-06
14:101965222 T C 0.040173 -1.4954e-05
14:101965626 A G 0.047638 5.2560e-06
14:101969794 A G 0.021360 6.4998e-06
14:101972229 A G 0.152606 -2.5268e-05
14:101976035 G A 0.147575 -2.7172e-04
14:101976243 C T 0.405988 1.5275e-06
14:101976937 C T 0.223438 -1.2352e-04
14:101979383 C T 0.932320 -7.8922e-05
14:101980145 C T 0.792009 -6.3270e-06
14:101982114 G A 0.026959 1.8595e-05
14:101982917 G T 0.665295 1.5746e-05
14:101984340 T C 0.036648 -8.1092e-05
14:101987051 T C 0.059495 1.7172e-05
14:101990705 A G 0.056541 4.5190e-05
14:101993733 A G 0.029458 3.0681e-05
14:101993836 G A 0.128808 -2.4078e-04
14:101993953 A G 0.283435 1.0844e-05
14:101994463 G A 0.061322 -5.6260e-05
14:101995598 T C 0.326532 -4.7204e-05
14:101998664 A G 0.706776 -5.5768e-05
14:101998986 A C 0.912355 -1.1406e-04
14:102005523 T G 1.872289 -7.1761e-06
14:102006334 G T 0.150976 -2.8423e-05
14:102014181 T C 0.100099 -5.8069e-05
14:102016281 A G 0.248946 -1.3407e-04
14:102019682 T C 0.084672 -4.5161e-05
14:102032692 A G 0.023178 -6.6961e-06
14:102033240 C T 0.804466 -1.6622e-05
14:102035290 A C 0.038021 -6.1380e-06
14:102039943 C T 0.206793 1.8851e-05
14:102060753 G A 0.046463 5.6592e-05
14:102066023 T C 0.037362 -7.7356e-05
14:102069522 A G 0.859709 5.7174e-05
14:102078166 A G 0.049527 1.8213e-05
14:102079360 G A 0.128707 -6.5891e-05
14:102079435 G A 0.908953 2.7580e-05
14:102081261 A G 1.703124 -4.2994e-05
14:102090922 C T 0.183210 -5.7813e-06
14:102093044 T A 0.043181 -2.0304e-04
14:102094630 C T 1.344764 -1.0692e-05
14:102096585 A G 0.041172 3.0172e-05
14:102101504 T C 0.097713 3.5233e-05
14:102102996 A G 1.031662 3.7590e-05
14:102105447 A G 0.024194 -2.8805e-05
14:102107907 C A 0.036271 4.1018e-05
14:102161597 C T 0.140609 -7.7106e-05
14:102173919 G A 0.138577 -5.5285e-05
14:102186840 A C 0.093702 5.1233e-05
14:102193331 T C 0.040643 6.5172e-05
14:102198689 T C 0.137435 -4.3250e-05
14:102230414 A G 1.293851 2.8702e-06
14:102231130 T C 0.138139 -5.1603e-05
14:102232707 C T 0.055343 -2.9771e-05
14:102241839 A G 0.050040 -4.5926e-04
14:102242562 T C 0.048875 5.5139e-05
14:102242704 G A 0.263617 -3.9807e-05
14:102255842 A G 0.185524 -2.6141e-05
14:102263464 C A 0.183012 -4.5637e-05
14:102280729 A G 0.080998 -3.3303e-05
14:102281842 T C 0.267807 -4.3349e-05
14:102282636 A G 0.052828 4.1992e-05
14:102292328 G A 0.371090 -6.1476e-05
14:102304880 A G 0.193145 -1.5903e-06
14:102306081 C A 0.031182 -3.0901e-04
14:102307380 C T 0.175891 -5.4936e-06
14:102311380 A G 1.026625 -1.1586e-05
14:102317252 A G 0.265311 3.0522e-06
14:102317483 G T 0.485318 -5.5079e-06
14:102318331 C T 0.310528 1.9252e-05
14:102321823 C T 1.826476 -1.1857e-04
14:102322304 T C 0.068430 -1.3001e-06
14:102325936 G A 0.072650 1.2798e-07
14:102326654 T C 0.079437 1.2404e-04
14:102329757 C G 0.442523 -7.1423e-05
14:102329835 C T 0.116000 4.2830e-05
14:102340599 T G 0.059056 -1.0123e-04
14:102341818 T A 0.036278 -2.8803e-05
14:102349542 T G 0.350583 -2.5828e-06
14:102358687 T G 0.329483 4.7130e-05
14:102360745 C T 0.111767 -3.8363e-05
14:102364563 A G 0.035304 8.2602e-05
14:102365971 G T 0.024067 -1.8042e-05
14:102369625 C T 0.231730 5.4493e-05
14:102375852 G C 0.099453 5.6606e-05
14:102389287 C A 0.166738 -3.6855e-05
14:102391577 C G 0.143887 -8.0565e-05
14:102393084 A G 0.163962 7.4405e-05
14:102408700 G T 1.545186 -4.5689e-05
14:102415595 G A 1.444658 -2.0566e-06
14:102415731 G A 1.244623 1.0356e-05
14:102415925 C G 0.078901 1.8136e-05
14:102420603 G A 0.041929 7.8958e-05
14:102423214 G A 1.865726 -8.7632e-05
14:102427859 A G 0.024742 -2.4068e-05
14:102429265 A G 0.217462 -3.6527e-06
14:102435188 A G 0.243269 -9.5264e-06
14:102444211 C T 0.070199 4.4665e-05
14:102446400 C T 0.110109 2.2610e-05
14:102453625 T C 0.058028 2.3519e-05
14:102454933 A C 0.370788 6.1867e-06
14:102458028 T C 0.143261 -1.2318e-05
14:102458764 A G 0.211545 4.3198e-05
14:102459076 C T 0.034314 9.1313e-05
14:102476052 T C 0.045875 5.5964e-05
14:102482939 C T 0.041521 2.2821e-04
14:102487097 T C 0.050358 1.4158e-05
14:102496651 C A 0.093435 -1.6403e-05
14:102502282 A G 0.027774 -1.2912e-06
14:102508056 A C 0.133112 4.4909e-07
14:102510098 T C 0.061205 -1.1777e-04
14:102510863 A G 0.134994 3.5588e-05
14:102512157 C T 0.419793 -8.5635e-06
14:102513086 A G 1.027024 7.6816e-06
14:102522190 T C 0.072828 -1.6769e-04
14:102524850 T C 0.128197 1.6998e-05
14:102525495 C A 0.149850 -7.0473e-05
14:102528427 C T 0.027365 6.2797e-05
14:102532899 T C 0.122057 1.3971e-04
14:102535483 A G 0.045006 6.0239e-05
14:102544860 T C 1.877158 -8.0687e-06
14:102546027 T C 0.085568 -5.6614e-05
14:102548224 C T 1.692053 -6.3039e-05
14:102551929 G A 0.112371 8.3854e-05
14:102552856 A G 0.040621 -8.4810e-05
14:102561550 A G 0.063175 2.5026e-05
14:102568367 A T 1.797871 -4.4846e-05
14:102593448 C A 1.864321 -3.7482e-05
14:102607450 G A 0.117850 9.1655e-05
14:102613725 G A 0.063029 -7.6451e-05
14:102617555 C T 0.023879 -8.9098e-06
14:102647203 T C 0.411328 2.0137e-04
14:102648476 C T 0.052273 5.9580e-06
14:102654366 G A 0.037281 1.0644e-05
14:102667188 A C 0.028150 6.1431e-06
14:102673993 C T 0.786449 -1.9443e-04
14:102676729 A G 0.057982 -1.0034e-04
14:102682094 C G 0.233642 5.2194e-04
14:102698131 A G 0.152557 7.0335e-05
14:102704136 T C 0.133258 2.7000e-05
14:102713862 G A 0.032600 -6.2160e-05
14:102720896 C T 0.397134 1.2275e-04
14:102729886 A G 0.072929 5.2677e-05
14:102737180 T C 0.042691 5.9147e-05
14:102740275 C A 0.171671 2.6935e-05
14:102743648 C A 0.421406 2.2143e-04
14:102746236 G A 0.322274 6.4369e-05
14:102748079 A G 0.023710 -2.9706e-05
14:102774278 A G 0.048891 -7.7625e-05
14:102775513 A G 0.088619 -5.3422e-05
14:102778044 A G 0.111586 -8.8049e-05
14:102792489 A G 0.046723 1.4667e-05
14:102792631 A G 0.343995 1.1973e-05
14:102793849 T C 0.163745 -3.9725e-05
14:102794168 G A 0.141015 1.0637e-05
14:102798055 A G 0.115559 -8.2259e-05
14:102804356 T C 0.036096 -1.4943e-05
14:102807671 T C 0.120508 1.1055e-04
14:102808273 A C 0.121803 1.0462e-04
14:102808330 T C 0.639420 6.4622e-06
14:102808655 C G 0.617946 -5.0660e-06
14:102815042 T C 0.589847 -6.2131e-05
14:102825773 C G 0.070235 -3.6940e-05
14:102831731 G A 0.029754 3.6001e-05
14:102839651 T C 0.037696 -4.0624e-05
14:102843057 T C 0.063172 9.8014e-05
14:102853260 A G 0.708798 -9.4239e-06
14:102857796 A G 0.756173 -1.6324e-05
14:102879544 T G 0.118590 7.2973e-05
14:102891030 T C 0.028761 -2.9626e-05
14:102894593 A G 1.899956 1.1160e-04
14:102895904 A G 0.057648 -2.4453e-05
14:102897970 C T 0.114543 6.4352e-05
14:102900956 T C 0.043156 -1.2847e-05
14:102901204 G C 0.099632 -1.0721e-04
14:102912150 A C 0.043305 -2.7860e-05
14:102932447 C T 1.295639 2.0043e-05
14:102933079 T C 0.099862 -1.2513e-04
14:102946341 G A 0.352904 2.7711e-05
14:102949593 C T 0.066785 3.8586e-06
14:102963128 C T 0.117775 6.6753e-06
14:102964133 G A 0.069962 -4.4960e-05
14:102964408 A G 0.048933 -1.3611e-05
14:102965435 G A 0.466087 1.1989e-05
14:102966310 C G 0.120365 2.7648e-05
14:102986388 G C 0.531333 1.8247e-05
14:102990467 A C 0.111183 -2.2684e-05
14:102993233 A G 0.075418 -9.1834e-06
14:102995068 G A 0.520434 4.8262e-05
14:102997241 A G 1.037183 -3.6103e-05
14:103005729 A G 0.078229 -3.8112e-05
14:103008824 T C 0.297697 5.2596e-05
14:103008838 A G 1.727198 3.4096e-05
14:103013764 C G 0.063097 -2.6423e-05
14:103023686 A C 0.895191 -1.5277e-06
14:103024387 A C 1.567244 -2.3851e-06
14:103026395 T C 0.050189 3.3461e-05
14:103040087 A T 1.498210 -1.5398e-05
14:103060568 T C 0.081913 -1.2401e-04
14:103071103 T G 0.091654 -9.6579e-06
14:103071825 T G 1.391967 2.2995e-06
14:103082321 T C 0.101874 -3.2795e-05
14:103083322 C T 1.662633 -2.5326e-05
14:103111823 C T 0.246047 -5.0995e-05
14:103113414 C G 1.937289 -2.5856e-05
14:103113552 A G 1.835077 -1.2541e-04
14:103115008 G T 0.051393 -6.4688e-05
14:103118271 A G 0.573320 -7.8963e-06
14:103124282 A G 0.245275 -4.6113e-05
14:103128646 T C 0.338448 2.6842e-05
14:103150057 T C 0.037206 -2.0262e-05
14:103188738 T C 0.203415 -9.8906e-06
14:103191668 G A 0.027086 3.5707e-05
14:103193028 A G 0.526052 -1.0512e-05
14:103196055 T C 0.060063 2.0489e-05
14:103198740 A G 0.335770 2.5452e-05
14:103199388 A G 0.082650 -9.7715e-05
14:103202717 T C 0.198520 3.8765e-05
14:103213227 A G 0.087665 -6.2324e-05
14:103214040 A G 0.268784 -4.0429e-05
14:103218818 A G 0.918418 -8.5035e-06
14:103218941 A G 0.045181 -8.7038e-05
14:103220830 C A 0.036859 7.3738e-05
14:103222398 C T 0.719184 4.1701e-05
14:103227011 C T 0.450192 3.4549e-05
14:103228000 T C 0.028907 2.7820e-05
14:103230758 C G 1.370344 2.2723e-06
14:103234766 C T 0.394252 7.5336e-05
14:103235727 G A 0.038761 1.3651e-04
14:103237199 G T 0.428491 -3.2669e-05
14:103237259 G A 1.383817 1.5616e-05
14:103237778 A G 0.647528 2.6652e-05
14:103237852 A G 0.023496 -4.4519e-05
14:103248954 T C 0.691212 -1.1901e-06
14:103252262 A G 0.623869 -8.8651e-04
14:103272493 T C 0.029088 -9.4831e-05
14:103274547 G A 1.300157 -1.0173e-03
14:103284879 G A 1.064902 8.1956e-05
14:103286208 A C 0.057206 3.6985e-06
14:103294278 T C 0.056905 -2.6683e-05
14:103307778 G A 0.053545 6.7721e-06
14:103313904 G T 0.096801 -3.2529e-05
14:103329836 G A 0.075827 -5.6750e-05
14:103331275 A G 0.129171 -9.8836e-06
14:103338568 A G 0.033090 -8.5127e-05
14:103339846 G A 0.060923 -4.0161e-06
14:103342049 C T 0.449313 1.3495e-04
14:103350590 A C 0.040565 -1.2738e-04
14:103351529 T C 0.673974 -3.5356e-06
14:103362237 T C 0.058469 -1.4620e-05
14:103365185 G A 0.025022 -7.0280e-05
14:103374160 A C 0.066960 4.8400e-05
14:103374442 T C 0.067317 -3.5475e-05
14:103377321 A G 0.326922 2.1115e-04
14:103383364 T C 0.074688 1.2128e-05
14:103388754 T C 0.040812 -5.7264e-05
14:103388795 T C 0.080375 2.6785e-05
14:103391698 A C 1.136546 1.1204e-04
14:103400350 T C 0.080274 -1.6109e-05
14:103404716 T C 0.043042 7.5402e-06
14:103406075 A G 0.075847 -1.1601e-05
14:103413534 C T 0.040270 -2.6901e-05
14:103413941 C T 1.961827 -5.4744e-05
14:103416096 A G 0.245418 3.5168e-04
14:103417335 G A 0.020250 -2.1243e-05
14:103429772 A G 0.050465 -1.0007e-05
14:103431870 C T 1.190889 3.8318e-05
14:103433286 T C 0.060916 3.9877e-05
14:103440282 T G 1.957699 -8.4531e-05
14:103440473 C G 1.300067 2.7556e-05
14:103449773 T C 0.838141 -3.0539e-05
14:103453393 C T 0.336156 -2.3245e-05
14:103461103 C T 0.050994 -7.5253e-06
14:103465679 T C 0.046573 1.4444e-05
14:103469233 T C 0.116759 -5.2393e-05
14:103470647 C T 0.043444 -2.1518e-05
14:103475658 G A 0.649978 -1.8014e-05
14:103482781 A G 0.235557 1.6902e-05
14:103484221 C T 0.043561 2.9801e-06
14:103484784 A G 0.071387 -1.0417e-04
14:103484825 C T 0.197533 -1.4962e-05
14:103485147 G A 0.184385 -2.9564e-05
14:103493868 T C 1.410782 -1.3158e-04
14:103499431 A G 0.083656 -4.9426e-05
14:103504087 A G 0.041341 4.3698e-05
14:103512807 C T 0.056554 -1.5594e-05
14:103518149 T C 0.033123 -5.5266e-05
14:103520926 C A 0.040536 6.8590e-05
14:103530768 T C 0.778737 -4.1834e-06
14:103536749 A G 0.049222 -2.8035e-05
14:103537239 C T 0.029932 5.0904e-06
14:103543797 C T 1.647109 4.3885e-05
14:103547484 C T 1.530138 6.1113e-05
14:103548232 G A 0.150544 -1.1118e-06
14:103550625 A G 0.062786 -1.1696e-05
14:103553201 C G 0.034421 1.5284e-05
14:103561401 G A 0.033590 3.2712e-05
14:103561661 C T 1.622957 2.6081e-05
14:103562071 G A 0.048388 -3.2025e-05
14:103563195 A G 0.800610 3.4135e-05
14:103564995 T C 0.072650 -5.8174e-05
14:103566785 T C 0.489573 4.8440e-05
14:103566835 G C 0.482796 3.7405e-05
14:103566904 A G 0.325143 -4.7543e-06
14:103572815 G A 0.490936 4.3696e-05
14:103575396 G A 0.033652 -6.8853e-06
14:103576415 G A 1.839566 3.0050e-06
14:103577250 C T 0.086655 1.5208e-04
14:103578828 G A 0.046210 -8.2943e-05
14:103584674 G A 0.332076 -2.5262e-06
14:103585696 G C 0.046164 -4.2344e-05
14:103589193 G T 0.135348 -4.3511e-05
14:103589842 G A 1.541940 -5.0415e-05
14:103597204 G C 0.054688 -5.2899e-05
14:103601138 T C 0.047028 2.5076e-05
14:103601637 T C 0.020000 8.6016e-05
14:103603570 T G 0.202343 -4.0212e-05
14:103607073 C T 1.592035 -2.9147e-05
14:103615840 G A 1.633243 -5.9803e-06
14:103617950 T C 0.226346 3.3385e-05
14:103619846 T G 1.220072 2.1131e-05
14:103626593 A G 0.316724 5.5888e-05
14:103628434 T G 1.343923 4.0389e-05
14:103634765 T C 0.110794 4.3099e-06
14:103637463 T C 0.092566 2.2308e-05
14:103637533 T C 1.185985 1.3598e-05
14:103641201 G T 0.052302 -6.6987e-05
14:103646804 T C 0.066343 1.0741e-05
14:103650919 G A 0.064243 -4.3502e-05
14:103654939 T G 0.156763 5.7238e-06
14:103658126 T C 0.056895 -2.4632e-07
14:103660183 A G 0.090803 7.5556e-05
14:103661052 G A 0.061426 7.4094e-06
14:103662978 C T 0.063854 1.5553e-05
14:103680036 T G 0.166660 -1.3151e-05
14:103687519 C A 1.031532 2.1629e-05
14:103689314 A G 1.090495 1.9615e-05
14:103690695 A G 0.996741 1.6809e-05
14:103696504 G A 0.049757 -2.2271e-06
14:103707417 T C 0.841192 -1.8114e-05
14:103717242 C T 1.910086 3.6246e-06
14:103717951 A G 0.991509 -4.2756e-06
14:103721012 C T 1.924825 -3.1489e-05
14:103723756 C T 0.786232 1.2735e-06
14:103726948 T C 0.043276 -6.1024e-05
14:103731822 C T 0.045875 5.6881e-05
14:103733653 G A 0.027294 -3.0753e-05
14:103748578 T C 0.196108 -6.5827e-05
14:103763451 T G 0.049439 2.5807e-05
14:103764818 C A 0.191029 -8.0910e-05
14:103767787 C A 0.134283 -5.4587e-06
14:103770636 C T 0.772132 -4.6781e-06
14:103781816 C T 0.895918 -3.0903e-05
14:103791045 C T 0.556598 -5.2509e-06
14:103791314 T C 0.908363 8.2997e-06
14:103791344 T G 0.051026 -9.3472e-06
14:103792152 A G 0.559055 -4.3203e-05
14:103803645 G T 0.066048 1.3320e-05
14:103809841 C A 0.227943 -4.1578e-05
14:103825350 A G 0.063396 1.9139e-05
14:103829126 A C 0.499469 -9.7265e-05
14:103832749 T C 0.059141 3.3968e-05
14:103834316 A G 0.451043 2.4386e-06
14:103844854 A G 0.116880 5.3092e-05
14:103844898 C T 1.474075 -2.9439e-05
14:103848782 G C 0.045843 9.2324e-07
14:103851272 G A 1.180847 6.8430e-05
14:103870716 G T 0.074195 2.9265e-05
14:103878366 G A 0.161155 6.5922e-05
14:103879187 C T 0.740320 6.0985e-05
14:103914842 G A 0.086434 -2.3102e-05
14:103916916 T C 0.344757 1.2507e-05
14:103916958 G A 0.685691 -1.4173e-04
14:103923579 G A 0.024064 -2.8393e-05
14:103923906 C G 0.167578 3.9545e-05
14:103958459 T G 0.055126 -2.3398e-05
14:103959289 T G 0.251104 -7.3881e-05
14:103967504 A G 0.431753 -4.6463e-05
14:103970508 T G 0.565154 3.9205e-05
14:103974235 T C 1.433412 -3.4264e-05
14:103981683 T G 0.034817 -2.2165e-05
14:103997248 A C 1.432892 -3.8854e-05
14:104015250 A G 0.453454 -5.5410e-05
14:104018105 C T 1.030013 -7.6147e-07
14:104025893 C T 0.557711 7.7493e-05
14:104027557 T C 1.291680 -9.0176e-06
14:104027995 T C 0.557367 1.1092e-04
14:104028069 T A 0.703835 -1.8426e-04
14:104028270 C T 0.555556 8.9584e-05
14:104035519 G A 0.100008 9.1388e-05
14:104035861 A T 0.067492 -2.8556e-05
14:104040473 G A 0.047076 6.4152e-05
14:104041768 T G 0.028767 -4.6064e-06
14:104061450 T C 0.165939 4.8366e-05
14:104070517 A G 0.503468 9.3301e-06
14:104072090 G A 0.715942 -1.0754e-04
14:104094163 A G 0.148516 -2.3742e-05
14:104115791 C T 0.060907 -1.3267e-05
14:104122483 G A 0.074792 -2.9197e-05
14:104137643 G A 0.410399 -5.1141e-06
14:104155317 T C 1.400110 -9.0327e-06
14:104162723 A G 1.953888 -1.1394e-04
14:104165753 A G 0.746637 -6.1254e-04
14:104165927 C T 0.652763 2.4449e-04
14:104166994 T C 0.056268 5.2177e-06
14:104174441 A G 0.025534 -2.6999e-05
14:104179267 C T 0.391642 2.2446e-05
14:104182998 T C 0.505467 -5.1221e-05
14:104184690 T C 0.050754 4.6673e-05
14:104186506 G A 0.044230 9.1574e-05
14:104188127 A G 0.572609 2.3000e-04
14:104189293 A G 0.092218 -1.8169e-05
14:104194196 G C 1.871254 -4.9271e-05
14:104194228 G A 0.044619 1.6443e-05
14:104194278 T C 1.183291 -2.3344e-04
14:104197122 G A 0.055752 -7.9449e-06
14:104200836 T C 0.038994 3.9597e-05
14:104203938 A G 0.835969 1.0398e-04
14:104209184 A G 0.068933 -2.0893e-05
14:104213285 A G 0.118571 -2.3690e-05
14:104231635 T A 0.050247 1.6902e-04
14:104248431 T C 0.097275 2.0727e-05
14:104272758 A G 0.046466 6.3476e-06
14:104273812 G A 0.823898 1.2975e-04
14:104294305 G A 0.072062 -5.0194e-05
14:104306438 C T 0.134069 -1.4429e-05
14:104310682 T G 0.052747 1.5770e-05
14:104312542 T C 0.263451 4.9756e-05
14:104322394 C A 1.318019 -1.8533e-04
14:104324496 G T 0.031016 1.2647e-05
14:104334932 T C 0.609588 -7.4368e-05
14:104344883 T C 0.031786 9.6990e-05
14:104345822 G A 1.143478 -9.5661e-05
14:104348078 A G 0.071579 -1.2332e-04
14:104357638 C T 0.821263 8.8107e-04
14:104360977 G T 1.528428 7.8656e-05
14:104363671 A G 0.049167 -6.7182e-05
14:104364799 A G 0.508041 -3.4296e-06
14:104366160 T C 0.113069 4.3041e-06
14:104375450 A G 0.086447 -5.3958e-05
14:104376817 T C 0.062724 -4.8073e-05
14:104394850 T C 0.758734 -1.1421e-05
14:104401366 A G 0.664860 -6.9471e-07
14:104402336 A G 0.760178 -1.2841e-05
14:104407243 C A 0.287775 1.5010e-05
14:104407788 G A 0.152791 -3.8600e-05
14:104409989 A C 0.060939 2.0975e-05
14:104410305 G A 0.387030 2.5056e-05
14:104436931 T C 0.713416 -2.2543e-06
14:104437884 T G 0.041630 4.1478e-05
14:104452045 A G 0.033311 8.3569e-05
14:104452640 A G 0.693182 -8.0882e-06
14:104455825 T C 0.182356 -4.1758e-06
14:104461821 G A 0.020344 3.2754e-05
14:104463403 C T 0.046726 -5.2320e-05
14:104467648 G A 0.045574 1.4534e-05
14:104469692 A G 0.054840 -4.4133e-07
14:104471165 G A 0.082007 -5.2826e-06
14:104481083 C T 0.672328 -4.2150e-06
14:104488633 G C 0.020315 3.1474e-05
14:104495116 T C 0.282182 7.8942e-05
14:104500301 A G 0.062549 3.8396e-05
14:104509076 T C 0.575017 1.4038e-05
14:104514123 A G 0.196806 -6.8241e-05
14:104518625 G A 0.117110 -3.8163e-05
14:104522035 G A 0.038076 4.0502e-05
14:104541169 T G 1.282134 1.7334e-05
14:104541763 G A 0.086665 -2.7833e-05
14:104555121 A G 0.029913 -7.5394e-05
14:104555977 A G 0.069203 -3.1285e-05
14:104557032 T C 0.151457 1.6379e-04
14:104559922 G C 0.315072 1.6315e-05
14:104563018 G A 1.436252 -1.5087e-05
14:104566770 G A 0.106071 -5.1810e-05
14:104572667 A G 1.272935 3.2770e-05
14:104575326 A C 0.272250 5.9831e-05
14:104575869 A G 0.436784 -1.2495e-04
14:104591453 G A 0.109856 9.6676e-05
14:104593207 T A 1.869871 2.0769e-05
14:104596020 T G 0.025512 -5.3378e-06
14:104598298 T G 0.039835 4.9982e-05
14:104600920 G C 0.126847 -4.6567e-05
14:104609708 C T 1.909216 -2.6059e-06
14:104610463 G A 1.103552 5.7678e-05
14:104616589 C T 0.483981 -1.0521e-04
14:104618742 G C 0.038011 -9.8343e-05
14:104620667 T C 0.113030 -2.5811e-05
14:104620706 T C 0.185342 3.5633e-05
14:104623247 C A 0.120171 3.6749e-05
14:104624834 T C 0.080534 -3.8571e-05
14:104626730 C G 0.285172 -4.4737e-05
14:104626997 A G 0.934575 -1.1189e-06
14:104628062 T C 0.462062 3.5067e-05
14:104629654 T C 0.044285 -3.9642e-05
14:104630328 G A 1.217667 -9.6176e-05
14:104630750 T C 0.040312 -1.0077e-04
14:104632699 A G 0.185264 1.0892e-04
14:104633227 C A 0.134277 2.5942e-05
14:104634853 T C 0.133878 1.7930e-05
14:104634858 T C 0.058583 -1.0701e-04
14:104636584 A G 0.396202 -1.6669e-04
14:104637327 G T 1.340382 4.1066e-05
14:104640011 C T 0.632591 1.5589e-04
14:104640822 T G 0.571879 -5.5112e-05
14:104647311 G C 1.454344 1.1869e-04
14:104650494 A G 1.021922 7.1742e-05
14:104654488 A G 0.035823 -1.9569e-05
14:104655458 T C 0.133008 1.5834e-04
14:104658345 T C 0.049319 -1.4160e-05
14:104659091 T C 0.888888 -1.8849e-06
14:104659977 T C 0.025599 -3.9575e-05
14:104663754 A G 0.210039 4.6365e-06
14:104666652 T C 0.033817 1.6416e-05
14:104668187 A G 0.073623 -8.6826e-05
14:104668590 T C 0.038569 -3.3395e-05
14:104673265 T G 0.232146 3.9919e-05
14:104676008 G A 0.072377 6.0143e-06
14:104679199 G T 1.060040 -6.2641e-06
14:104679387 A G 0.233684 3.8556e-05
14:104685838 T C 0.062831 1.5975e-05
14:104686639 T C 0.077969 6.8683e-05
14:104686803 T G 0.462101 4.2095e-05
14:104690155 G T 0.058222 4.4779e-05
14:104690555 T G 0.072312 5.8731e-04
14:104691114 T C 0.107538 2.0882e-05
14:104693120 A G 0.630754 1.1598e-05
14:104694548 T G 0.126425 -4.9199e-05
14:104694777 T C 0.578679 5.7410e-06
14:104703334 A G 1.141099 1.6814e-06
14:104703992 C T 1.713783 -1.8124e-05
14:104704872 A G 1.170288 7.7119e-06
14:104709564 C T 0.036537 5.2757e-05
14:104714961 A G 0.054084 -6.3146e-05
14:104715330 T C 0.065817 6.6886e-05
14:104715864 G A 0.111774 -3.0434e-06
14:104719589 A G 0.021049 1.1221e-05
14:104720607 T G 0.036722 -9.2854e-05
14:104723718 C T 0.024892 8.2979e-05
14:104733325 T C 1.148256 2.4878e-05
14:104734031 G C 0.280173 -5.2356e-06
14:104734856 C G 0.069199 -1.7763e-05
14:104735259 T C 0.124627 2.6645e-05
14:104738386 G A 0.028449 -4.8187e-05
14:104744191 A G 0.241789 2.6460e-05
14:104744267 C T 0.471773 -4.8225e-05
14:104746900 T C 0.485276 5.0219e-06
14:104752109 A G 0.037852 -6.1894e-06
14:104752810 G A 0.442510 2.3352e-05
14:104753324 A G 0.733615 1.7089e-05
14:104756318 T C 0.302780 3.9354e-05
14:104759919 T G 0.214580 -5.4904e-05
14:104760458 T C 0.055681 -3.0499e-06
14:104761778 C T 1.274373 -4.8697e-06
14:104762273 T C 0.218137 -1.6862e-05
14:104763628 T C 0.217180 -3.6089e-05
14:104764157 T C 0.022896 1.1284e-04
14:104766616 A G 0.231331 1.2875e-04
14:104768034 T C 0.023775 9.6312e-05
14:104772927 A C 0.255824 -1.4937e-05
14:104773398 G A 0.695178 -1.0612e-04
14:104776471 T C 0.065691 7.2388e-05
14:104783227 A C 0.144481 -7.8324e-05
14:104793247 A C 0.023817 -9.2478e-05
14:104794316 A G 1.378523 1.0670e-05
14:104794811 T C 0.254444 1.2188e-04
14:104799865 T C 0.058002 -2.8696e-05
14:104805672 C T 1.106925 -4.3414e-05
14:104808801 T C 0.417738 2.5729e-05
14:104811016 A G 0.125848 2.7625e-05
14:104817192 G A 0.458401 5.5743e-05
14:104817201 G C 0.181158 1.9199e-05
14:104820457 T G 0.026528 5.9039e-05
14:104834420 G A 0.130038 -2.1963e-05
14:104836058 T C 0.574784 1.3489e-05
14:104839816 A G 0.431451 7.6782e-06
14:104842793 T G 1.232224 -3.4827e-05
14:104843010 A G 0.316279 3.2478e-04
14:104843658 A G 0.113497 -2.6030e-05
14:104844919 G A 0.143430 2.9320e-05
14:104845885 T C 0.387066 -5.7648e-05
14:104849583 T C 0.597095 -3.7418e-05
14:104851006 G T 0.810247 2.7402e-05
14:104861468 A G 0.041731 1.3091e-05
14:104863581 T C 0.082721 -2.6207e-05
14:104863663 A G 0.111712 1.8024e-05
14:104864787 A G 1.284237 7.8629e-06
14:104870913 T C 1.882913 -3.0648e-05
14:104871220 C T 0.058875 -1.5254e-05
14:104875537 G T 0.408306 -5.3624e-05
14:104888897 T C 0.058722 -1.7156e-04
14:104891771 T C 0.048199 -2.6162e-05
14:104893968 T C 0.060001 5.3703e-05
14:104894901 T C 0.379182 -3.6467e-05
14:104900881 C G 0.069797 -2.8907e-06
14:104904168 T C 0.047213 7.3943e-05
14:104907641 T C 0.047862 -1.1947e-05
14:104910402 G A 0.248829 5.8364e-05
14:104913154 T C 0.062961 -4.1768e-05
14:104913964 A G 0.109249 5.7969e-05
14:104914539 C T 0.676389 7.2696e-06
14:104916313 G T 0.115594 -1.3327e-04
14:104917216 A G 0.055428 -2.9448e-05
14:104929403 T C 0.048748 -3.1483e-06
14:104936245 T G 0.112881 -3.5094e-05
14:104943792 A G 0.025615 -4.1355e-05
14:104943862 T C 0.104010 -1.0575e-09
14:104960490 T C 1.232672 -1.3935e-05
14:104967754 T C 0.034369 -3.1585e-05
14:104969887 C A 1.510128 2.8785e-05
14:104972672 A G 0.032016 -3.8222e-05
14:104978460 A G 0.306052 4.8009e-05
14:104978856 A G 0.059647 -2.9919e-05
14:104983966 A G 0.248186 1.2313e-05
14:104985530 G A 0.847661 -1.5807e-05
14:104988130 G T 1.032337 -1.5859e-05
14:104991682 C T 0.023194 1.2445e-06
14:104995838 G A 0.562158 2.0999e-05
14:104995893 T G 1.601519 3.0087e-05
14:104997159 T C 0.333407 4.6039e-05
14:104997397 T C 0.110898 4.9992e-05
14:104997800 C T 0.021613 -1.0589e-05
14:104999674 T C 1.037213 -7.0880e-08
14:105001680 G A 1.551009 1.4594e-05
14:105002331 C A 0.352054 -1.9365e-05
14:105002781 C T 0.277911 -2.9376e-05
14:105005057 G A 0.389805 -3.3140e-05
14:105006134 G A 0.097003 1.9129e-05
14:105010882 C A 0.081971 -4.8618e-05
14:105011827 G A 0.621727 -3.3230e-05
14:105016074 G A 0.185235 -4.5828e-05
14:105017165 A G 0.023454 3.7086e-05
14:105019987 G A 0.137299 -4.5612e-05
14:105020043 A G 0.055752 3.3274e-05
14:105024514 A G 0.354514 4.1888e-06
14:105025612 T C 0.023629 4.6548e-05
14:105026578 T C 0.145760 -9.0121e-05
14:105028639 T C 0.067226 4.1944e-05
14:105035755 A G 0.358782 9.9540e-07
14:105035930 A G 0.069793 -4.6101e-05
14:105044745 A G 0.038076 1.8843e-05
14:105049167 A G 0.244285 -1.1611e-04
14:105052640 G A 0.188549 1.4658e-05
14:105055359 C T 0.828115 5.7346e-05
14:105060368 C A 1.283598 5.2907e-04
14:105066885 C T 1.718567 1.9323e-05
14:105068247 C T 1.527048 5.7240e-05
14:105074753 A G 0.168429 1.4499e-05
14:105076176 C T 0.191211 -6.5989e-05
14:105076400 A G 0.045330 -1.4183e-06
14:105085753 A G 0.024570 -1.4199e-05
14:105086574 C T 0.028417 8.9948e-05
14:105090000 A G 1.743108 -4.4423e-05
14:105091664 C T 0.058667 -1.6086e-06
14:105091910 C T 0.238037 -7.0134e-05
14:105092303 T C 1.070228 -3.7080e-05
14:105099221 T G 0.304533 1.6315e-05
14:105099639 A G 0.047654 -1.2367e-04
14:105101749 T C 0.090855 8.8872e-05
14:105102837 A G 0.105769 1.3101e-05
14:105103972 T C 0.061491 3.8926e-05
14:105105804 T C 0.124163 2.8819e-06
14:105106153 G A 0.961418 4.1404e-06
14:105110944 A G 0.219660 2.4545e-06
14:105111672 T C 0.677934 -2.6981e-05
14:105119073 C T 0.546442 -1.7787e-05
14:105124993 T C 0.035411 8.0591e-06
14:105130941 A G 0.688775 2.6445e-05
14:105134689 T C 0.244464 5.5985e-05
14:105136852 G A 0.492666 -1.5465e-05
14:105137291 A G 0.737023 1.5644e-05
14:105137311 G C 0.148733 3.4066e-05
14:105138662 C G 0.884795 3.1020e-05
14:105140071 T G 0.148045 -6.4960e-05
14:105143191 C T 0.196537 2.2247e-05
14:105145568 A G 0.102128 2.5265e-05
14:105146579 C A 0.483841 2.7145e-05
14:105147901 G A 0.050037 -1.5892e-04
14:105149313 C A 0.450510 1.0047e-05
14:105150467 A G 0.068343 1.1666e-05
14:105151024 C T 0.283883 -1.7640e-05
14:105155355 C T 1.068339 -1.6267e-05
14:105157318 A G 0.190422 -3.5976e-05
14:105160979 A G 0.389672 -4.4971e-06
14:105164934 T C 0.303312 8.1783e-06
14:105165872 C G 0.180798 -2.7897e-05
14:105167807 T C 1.956384 -5.4456e-05
14:105170085 C G 0.036804 8.1851e-05
14:105179194 C T 1.684269 -5.9051e-06
14:105180565 C T 1.525140 1.4624e-06
14:105182891 A G 0.099093 -3.8834e-05
14:105183403 A G 0.025320 7.8836e-06
14:105186333 A G 1.038865 6.3284e-06
14:105203500 T C 0.381055 7.8363e-06
14:105203678 A G 0.625911 -7.4011e-06
14:105209258 A G 0.075736 5.7148e-05
14:105210088 A G 0.031422 7.1892e-07
14:105210207 A G 0.886363 -9.8626e-06
14:105213101 A G 0.037839 2.8942e-05
14:105213376 T C 0.079375 4.1376e-05
14:105219069 C A 0.117366 -1.0836e-06
14:105221043 C T 0.342310 5.9093e-05
14:105223853 C T 0.236440 4.6956e-05
14:105225620 T G 0.253503 2.7835e-05
14:105225979 G C 0.378635 1.1252e-05
14:105233095 A C 0.621406 -4.5405e-06
14:105239192 C T 0.847320 -1.4905e-05
14:105245251 G A 0.949584 1.8799e-05
14:105246989 T C 0.137746 8.2783e-06
14:105247366 G A 1.882182 1.2610e-05
14:105250045 G A 0.188575 -4.5300e-06
14:105256187 T C 0.593255 -3.9332e-05
14:105260301 T C 0.026794 -6.6978e-05
14:105260492 C G 0.042237 -1.4829e-05
14:105265052 A G 0.025739 -8.3825e-06
14:105266092 A G 0.295685 -3.5406e-05
14:105268104 A G 0.573291 -6.4948e-05
14:105268228 A G 1.803418 -4.9369e-06
14:105268701 A G 0.026781 -5.5919e-05
14:105269779 C T 1.834713 -2.7976e-05
14:105272699 T G 0.036466 1.0707e-04
14:105277144 T C 1.795346 -5.8986e-07
14:105277209 A G 1.229046 3.6549e-05
14:105278420 G A 0.052945 4.9171e-05
14:105278492 T C 0.021662 2.1147e-05
14:105283159 T C 0.419880 1.4248e-06
14:105284503 G A 0.042234 2.3169e-06
14:105285212 G C 0.069716 1.4405e-05
14:105309645 G A 0.129171 -6.8767e-05
14:105312067 C T 1.642127 -7.5524e-05
14:105312935 T C 0.271952 1.6631e-04
14:105318852 A G 1.930684 3.0929e-05
14:105324484 T C 1.286827 -1.0260e-04
14:105329478 T C 0.033240 -1.0113e-04
14:105333255 T C 0.061176 4.6418e-05
14:105337803 T C 1.202720 -2.7592e-05
14:105345798 A G 0.066840 -1.2233e-04
14:105347387 A G 0.027070 -1.0069e-05
14:105347422 T G 0.033512 4.8911e-05
14:105348552 T C 1.142648 -2.0030e-05
14:105355549 T C 1.566494 -4.5486e-05
14:105359077 T C 0.035080 4.5823e-05
14:105362199 T C 0.074669 4.3569e-05
14:105366762 A G 0.152434 -7.1719e-05
14:105370802 G A 0.081475 4.8033e-05
14:105381763 C T 1.603528 -4.3058e-05
14:105385055 T C 0.310664 9.1909e-06
14:105385248 A G 0.043363 -1.0900e-04
14:105391005 T C 0.907467 -6.9145e-07
14:105401506 A G 0.055048 7.4277e-05
14:105406372 T C 0.992379 1.1970e-05
14:105407525 A G 0.058141 -1.1955e-04
14:105410827 T C 1.073867 -2.2152e-05
14:105411700 G A 1.076360 -1.7983e-05
14:105413790 A G 0.990883 9.6580e-06
14:105414790 G A 1.081585 -1.3656e-05
14:105419234 C T 0.083935 -2.2187e-04
14:105420927 G A 0.946448 9.2452e-06
14:105423809 A G 0.093870 4.6272e-05
14:105428491 C T 0.050465 -5.1056e-06
14:105430886 T C 0.044097 4.4462e-05
14:105432370 C T 1.341492 -5.6438e-05
14:105436831 T C 0.084169 -1.8048e-04
14:105441049 A G 0.059693 -6.5471e-05
14:105442910 A G 0.075717 -7.2235e-06
14:105449106 T C 0.041838 -2.7699e-05
14:105450112 T C 0.354459 2.9685e-05
14:105457282 A G 0.243422 1.3471e-05
14:105457923 A T 0.036940 -5.7541e-05
14:105459773 T C 0.053032 -8.3117e-07
14:105461050 T C 0.034460 -3.4715e-06
14:105461067 T C 1.633999 -1.4399e-05
14:105472100 A G 0.042266 -1.2449e-06
14:105478881 G T 1.377474 -1.6437e-05
14:105479198 A G 0.094571 -2.5031e-06
14:105480067 A G 0.098635 1.1632e-04
14:105480250 G T 1.438375 -4.5638e-05
14:105486513 T C 0.197368 5.3446e-05
14:105494403 G A 0.073828 -7.3631e-06
14:105502439 T C 0.030215 1.3812e-05
14:105505120 T C 0.036284 -3.1690e-06
14:105509267 C G 1.496032 -1.4215e-05
14:105510511 C A 0.147059 -1.3678e-06
14:105518336 T G 0.131125 3.5342e-05
14:105523817 A G 1.456577 -4.6383e-06
14:105533420 A G 0.116445 5.0765e-06
14:105535253 A G 0.044149 -3.6323e-05
14:105543220 T C 1.380889 -1.9029e-05
14:105555396 A G 0.369334 -3.9649e-05
14:105558175 T C 0.050715 -6.0597e-07
14:105559489 C G 0.327438 -5.6801e-06
14:105569365 T C 1.388039 -4.0724e-06
14:105582014 T C 0.021617 -7.7825e-05
14:105584431 G A 0.239270 -1.8400e-05
14:105590467 C T 0.238465 -8.1310e-05
14:105602619 T C 1.106688 3.4537e-06
14:105608403 G A 1.857654 -1.8526e-04
14:105615021 A G 0.083267 1.0568e-04
14:105615648 T C 0.266703 1.0362e-05
14:105616558 T C 0.260851 5.7195e-06
14:105617042 T C 1.020821 -3.5842e-05
14:105622960 T G 0.240987 6.7008e-06
14:105628690 T C 0.101446 -5.3491e-05
14:105633544 C T 1.264266 -2.0784e-05
14:105636587 A G 1.230185 -8.1615e-06
14:105644382 A G 1.178575 3.9455e-05
14:105644421 A G 1.217728 3.8385e-06
14:105649737 A G 0.936659 3.0102e-05
14:105661036 T C 0.036881 1.2474e-06
14:105665478 T C 0.135156 1.0997e-05
14:105670991 G A 0.192889 -5.0968e-05
14:105671033 A C 0.029867 3.7210e-06
14:105681602 T C 0.104796 -1.6829e-04
14:105687771 C T 0.572642 1.0312e-04
14:105689846 A G 0.085451 8.1444e-05
14:105695324 A C 0.031481 6.2821e-05
14:105695446 T C 0.323316 2.7179e-05
14:105707609 A G 0.020529 7.7037e-06
14:105722726 C T 0.567387 1.1895e-05
14:105726354 T C 0.043513 -1.6330e-04
14:105729792 A G 0.603298 1.2486e-05
14:105735373 A G 0.035648 4.2142e-05
14:105754033 T C 0.546572 6.0179e-07
14:105759923 A C 0.043379 -1.0393e-04
14:105760245 G A 0.637157 3.5592e-05
14:105761321 T C 0.115555 -6.3099e-05
14:105766324 A G 0.036658 7.2190e-06
14:105776507 C A 0.033944 1.0084e-05
14:105797726 A G 0.031075 6.2971e-05
14:105810948 G C 0.043318 6.6545e-05
14:105815054 A G 0.073309 -5.5130e-05
14:105827173 T C 0.054973 4.6598e-05
14:105833623 T C 0.044395 4.3680e-05
14:105850226 A G 0.065658 1.5056e-05
14:105855445 A G 0.050069 -2.7476e-05
14:105856378 A C 0.028404 3.3961e-05
14:105866638 T C 0.220844 -9.1565e-05
14:105884482 A G 0.052140 -2.8493e-05
14:105897408 A G 0.034308 -1.1184e-06
14:105904331 A G 0.091900 1.4492e-05
14:105907853 C T 0.027391 -2.7451e-05
14:105912690 C G 0.134952 3.0859e-05
14:105927433 C T 0.538428 -5.8568e-06
14:105927471 G A 0.036141 -2.6465e-05
14:105930406 A G 0.481485 1.2689e-05
14:105932456 A G 1.641559 2.5742e-05
14:105942347 G C 0.098408 -7.7236e-06
14:105951319 C T 0.190321 3.2961e-05
14:105952341 G A 0.031539 -2.0895e-05
14:105954705 T C 0.504753 1.5912e-05
14:105954949 G A 0.316938 4.9310e-06
14:105960629 C T 0.063360 -4.7775e-05
14:105961529 A G 1.929684 5.3221e-05
14:105970176 G A 0.508054 2.0731e-05
14:105974186 A G 0.051455 -4.6813e-06
14:105974781 C T 0.485477 6.3486e-06
14:106000848 G T 0.069495 5.6985e-05
14:106008316 T C 0.218361 -2.7717e-05
14:106009477 A G 0.032597 3.7637e-07
14:106022537 G A 0.042928 7.7203e-06
14:106023250 A G 0.128941 3.4220e-05
14:106037350 C T 1.777072 4.7239e-05
14:106053975 A G 0.033678 -1.5977e-05
14:106054456 G A 1.941197 5.6936e-06
14:106174221 A G 0.073782 -7.7994e-06
14:106194814 C T 0.116717 -6.5681e-05
14:106195098 A G 0.062357 -3.7171e-05
14:106199465 A G 0.113082 -4.7103e-05
14:106200003 A C 0.571064 -2.3005e-05
14:106260032 A G 0.036206 -7.0517e-05
14:106284614 C T 1.021899 2.0234e-04
14:106419485 C T 1.125828 -9.3331e-06
14:106439620 A G 0.309882 -2.2580e-05
14:106472916 T C 0.227608 -1.1236e-04
14:106483423 T C 1.303140 -1.4304e-05
14:106490604 T C 0.091105 -2.4232e-05
14:106495227 G A 0.271144 5.5697e-07
14:106514914 T G 0.349824 -3.3383e-05
14:106517058 G A 0.519408 -4.2398e-06
14:106529780 C T 0.121167 -6.1223e-05
14:106591538 C A 0.138214 1.8612e-05
14:106614665 T C 0.247209 -1.8735e-05
14:106826231 C T 0.208046 1.5023e-05
14:106831722 T A 0.216297 1.3606e-06
14:106833067 A G 0.035856 -1.2616e-06
14:106849671 C T 0.054830 -3.6923e-05
14:106851107 G A 0.212272 2.0288e-05
14:106853205 A G 0.063068 3.6444e-05
14:106865686 A G 0.021454 4.1298e-06
14:106874360 C G 0.211964 2.7190e-05
14:106930738 A G 0.109680 -2.4302e-05
14:106946009 C T 0.065233 1.1171e-05
14:106946077 C T 0.042140 1.9848e-05
14:106953813 C G 0.355420 1.6385e-05
14:106969351 A G 0.111625 -2.1730e-05
14:106969513 T C 0.589591 -1.8671e-05
14:106976241 C A 0.040543 1.5941e-05
14:106977800 T C 0.085214 1.3027e-05
14:106986611 T C 0.087927 2.6516e-05
14:107002733 A G 0.782960 5.4340e-05
14:107015410 A C 0.126915 6.0831e-05
14:107019037 C T 0.607566 1.6124e-05
14:107021696 A C 0.423032 6.6869e-06
14:107021895 A G 0.126224 6.3729e-05
14:107029737 G A 0.099427 2.5845e-05
14:107032200 A G 0.039929 -5.4981e-07
14:107036967 T G 0.425609 4.0446e-06
14:107039594 T C 0.060459 -1.0481e-05
14:107043157 A C 0.043048 -2.0207e-05
14:107048307 C G 0.441818 2.7581e-05
14:107052293 A G 0.732537 1.0847e-04
14:107053451 A G 1.102413 7.9891e-05
14:107060513 A G 0.276632 5.5035e-05
14:107062470 C G 0.032961 5.4435e-05
14:107067021 A G 0.373012 1.6765e-05
14:107088360 T C 0.021919 -1.9431e-05
14:107090626 G A 0.286227 4.6548e-05
14:107091296 G T 0.510739 2.3610e-05
14:107094123 A C 1.299028 2.3168e-05
14:107100211 G A 0.148604 -6.8608e-05
14:107101318 G T 0.797832 6.2373e-05
14:107113575 G A 0.042045 -2.9450e-06
14:107118128 C G 0.748139 6.7313e-05
14:107123458 T G 0.254077 3.8047e-05
14:107125547 A G 0.099826 -5.4299e-05
14:107127959 T C 0.026317 5.2913e-07
14:107134759 T C 0.529441 1.2914e-05
14:107135717 C T 1.737253 1.4433e-05
14:107137063 A G 0.182054 -4.9720e-05
14:107144219 A C 0.031938 4.0327e-05
14:107147381 C T 0.050978 5.3938e-05
14:107147404 T C 0.087833 -5.2759e-05
14:107149626 A G 0.215586 -5.6055e-05
14:107151956 G A 0.809221 2.5991e-05
14:107159329 C T 0.461020 4.7054e-06
14:107163229 A G 0.043701 1.7729e-05
14:107166594 A C 0.243837 4.2303e-05
14:107175797 T C 0.044227 -8.8135e-07
14:107181249 A G 0.027053 1.2780e-04
14:107185072 C T 0.280949 1.3678e-05
14:107190574 G A 0.807423 1.8280e-05
14:107193676 T C 0.036485 5.9253e-05
14:107201100 A G 0.084429 -2.8106e-05
14:107201397 A G 0.057693 4.3433e-05
14:107204214 T C 0.279226 1.0465e-05
14:107206586 A C 0.023369 3.0349e-04
14:107221499 A G 0.335715 2.3021e-06
14:107222493 T C 0.234911 -1.0011e-05
14:107223423 A G 0.558548 1.9945e-05
14:107229408 C T 0.068161 1.0519e-04
14:107231967 G A 0.705033 1.0341e-05
14:107233685 A C 0.240481 6.3834e-05
14:107236183 T C 0.090449 -2.3765e-05
14:107238608 G A 0.526510 2.8981e-05
14:107245285 A G 0.526964 2.2737e-05
14:107247106 T C 0.037881 1.1402e-05
14:107250736 G C 0.036310 4.4598e-06
14:107253139 T C 0.464931 -8.7468e-06
14:107254035 T C 0.039825 7.7759e-06
14:107255234 G A 0.034915 4.6171e-06
14:107268495 C T 0.035882 4.7397e-09
14:107278266 A G 0.021906 2.6502e-05
14:107281551 A G 0.078664 -7.8533e-05
14:107281980 G A 0.566712 3.0201e-05
14:107282024 T C 0.037868 2.2676e-05
14:107282437 T C 0.661410 1.5524e-05
14:107287663 C A 0.774858 -8.0964e-06
15:20044383 T C 0.232438 -7.5186e-06
15:20085107 T C 0.271712 6.5047e-05
15:20151322 A C 0.138084 8.2711e-06
15:20163574 A C 0.052604 -1.2912e-04
15:20176300 T C 0.558639 1.6297e-05
15:20177092 A G 0.300686 -8.9905e-06
15:20180982 C T 0.420847 2.2766e-05
15:20189412 G A 0.821643 -1.8599e-06
15:20192011 A C 1.496327 6.3346e-06
15:20194222 T C 0.101712 6.9939e-05
15:20212798 A G 0.672406 -2.9894e-05
15:22375470 C T 0.525685 2.4133e-06
15:22568100 C T 0.023983 -6.8816e-05
15:22755259 A C 0.104718 -1.3740e-04
15:22761722 T C 0.601350 2.4706e-04
15:22763396 T C 0.200532 -1.5914e-04
15:22765683 G A 0.233029 -1.5251e-04
15:22770994 T C 1.288132 8.3517e-05
15:22776551 C T 0.614554 -1.3919e-05
15:22776743 A G 0.582996 4.8156e-05
15:22777815 G T 0.076950 -3.8585e-05
15:22777875 G A 0.787403 -5.2930e-05
15:22781807 T C 0.093939 -1.1007e-04
15:22784095 T G 0.540950 -5.6850e-05
15:22788922 T C 0.073536 -4.2670e-05
15:22789093 A G 0.033035 -4.0065e-05
15:22790310 C G 0.616709 -1.0450e-04
15:22794494 C T 0.024577 -2.1692e-05
15:22796596 T C 0.588143 -1.2803e-04
15:22800459 G A 0.222435 -2.7293e-05
15:22804848 T C 0.319496 -2.4439e-05
15:22808811 A C 0.751495 -3.3150e-05
15:22816545 A G 0.218897 -2.9879e-06
15:22819338 C T 0.049877 2.4844e-04
15:22839023 G A 0.027722 1.3310e-04
15:22842384 A G 0.080874 -3.8733e-05
15:22846897 A G 0.025921 -6.6278e-05
15:22846932 A G 0.042140 -2.0698e-05
15:22853997 T C 1.270566 -1.1970e-05
15:22855492 C T 0.026024 -4.9016e-05
15:22858519 A G 0.057748 -1.0638e-05
15:22858763 C T 0.096477 -6.1082e-05
15:22860803 T C 0.054087 4.1392e-05
15:22865430 A G 0.178302 -1.2046e-05
15:22867570 T C 0.075555 4.3167e-05
15:22869804 G A 0.629575 -7.4149e-05
15:22869860 T G 0.336675 -2.1926e-05
15:22876052 A G 0.203869 -1.2613e-06
15:22883815 A G 0.090251 9.8852e-06
15:22884847 A G 0.189977 -2.4577e-05
15:22891939 A G 0.393395 2.4627e-05
15:22892402 T C 0.148990 -1.2999e-05
15:22894120 T G 0.174407 6.8935e-06
15:22904503 T C 0.640721 1.2658e-04
15:22906984 T G 0.070011 -1.0024e-04
15:22907319 A G 1.013768 -3.3128e-05
15:22914428 A C 0.387377 2.9210e-05
15:22916231 A G 0.336124 9.2090e-05
15:22918960 C G 1.308908 -1.3980e-04
15:22919415 C T 0.542992 -2.5748e-05
15:22920901 C T 1.759613 -2.7839e-05
15:22927142 A G 0.108807 2.6289e-04
15:22930067 A G 0.382522 -1.3321e-04
15:22931445 A G 0.186215 -4.6950e-05
15:22932511 T C 0.493461 2.6605e-04
15:22932646 C T 0.580889 -1.1238e-04
15:22942334 T C 0.685308 -3.6780e-05
15:22944196 C A 0.283857 5.1494e-05
15:22945314 T C 1.106107 4.2165e-05
15:22946729 G A 0.043818 2.2015e-06
15:22947334 C T 0.784330 1.2823e-04
15:22947430 A G 0.062419 -3.7569e-05
15:22947667 A G 0.310148 -5.1294e-06
15:22947765 T C 0.548237 1.0227e-04
15:22948429 G A 1.469222 -3.7957e-05
15:22948499 G A 0.623905 1.8274e-05
15:22952916 G T 0.769779 -2.5089e-06
15:22955211 T C 0.080641 -2.0800e-05
15:22958758 C T 0.340440 -1.7624e-05
15:22960700 G A 0.314539 1.0170e-05
15:22962359 T C 0.192045 -1.6714e-05
15:22964647 T C 0.339876 1.3574e-05
15:22968294 T C 0.295607 1.1188e-06
15:22969232 A G 0.320401 1.1419e-04
15:22971597 T C 0.025833 3.4031e-05
15:22972294 A G 0.052864 5.3979e-05
15:22972796 C T 0.216339 2.7247e-05
15:22972958 G T 0.186673 -1.0800e-07
15:22975738 A C 0.693374 1.5668e-05
15:22976986 G C 0.356384 -2.9219e-05
15:22980396 T C 0.042737 -4.9060e-05
15:22980776 T C 0.035041 -3.6054e-05
15:22980815 G A 0.021036 -7.2431e-06
15:22983497 A G 0.070705 2.7942e-05
15:22983869 T G 0.035051 -9.9671e-06
15:22984844 A C 0.054097 4.6885e-05
15:22986435 C T 1.642503 1.5555e-05
15:22989918 G A 0.053607 -4.7248e-05
15:22990854 G A 0.532492 1.2981e-05
15:22992562 T C 0.041396 -1.5277e-04
15:22993121 T C 0.034265 1.5863e-04
15:22994595 G T 1.536795 -1.6104e-05
15:23001691 G A 1.455321 -1.7556e-05
15:23008392 A C 1.111651 -3.1357e-05
15:23011306 A G 0.038933 8.7171e-05
15:23011848 T C 0.033642 6.5503e-06
15:23017342 T C 0.047777 -2.6415e-05
15:23020139 A T 0.032467 2.9527e-05
15:23021968 A G 0.333125 -3.4952e-05
15:23022061 A G 0.129106 4.1763e-05
15:23024744 T C 0.070180 -6.8594e-06
15:23033803 C T 1.658102 -6.4755e-06
15:23037153 T G 0.342018 9.6621e-06
15:23038344 A G 0.209134 -4.5127e-06
15:23040116 C T 0.027683 8.2675e-05
15:23040248 A G 0.188770 4.6361e-05
15:23040856 C T 1.509700 1.1074e-06
15:23042155 G A 0.458732 -1.4724e-05
15:23045127 A G 0.074357 -1.8369e-05
15:23046404 C T 0.258894 -1.7845e-04
15:23046855 T G 1.845512 2.4570e-05
15:23046902 C T 0.661465 1.7207e-04
15:23047266 A G 0.185209 5.1867e-05
15:23053839 G A 0.779032 -5.6069e-05
15:23053873 T C 0.060825 -1.8747e-05
15:23057858 C G 0.035181 1.1197e-05
15:23059394 T C 1.818141 9.3325e-05
15:23060281 G A 0.125153 3.3046e-05
15:23060998 A G 0.024379 -2.0051e-05
15:23064925 A G 0.219309 3.5053e-05
15:23065921 C T 0.733241 -3.9741e-05
15:23066182 A G 0.283231 -6.6672e-05
15:23066738 G A 0.033538 7.6094e-06
15:23070370 A G 0.035749 2.2193e-05
15:23072865 A G 0.064149 -5.3920e-05
15:23079651 T G 0.553592 -1.1856e-05
15:23081204 T C 0.091001 5.1964e-05
15:23082796 C T 0.711001 5.5457e-05
15:23083677 T G 0.031961 -1.3021e-04
15:23093770 A C 0.375277 -1.3239e-04
15:23120376 G A 0.524906 1.8256e-05
15:23125469 T C 0.045048 -2.6582e-05
15:23138471 G C 0.595527 -4.0479e-06
15:23140114 T C 1.778614 -1.5408e-05
15:23148210 T C 0.668203 -1.5145e-05
15:23162843 A G 0.760564 -1.2577e-05
15:23164749 G A 0.813106 2.3588e-05
15:23187753 T C 0.149756 -8.6397e-06
15:23221145 C T 0.517697 -3.3921e-05
15:23232224 T A 0.822357 5.1469e-06
15:23253030 C T 0.253052 -1.7249e-05
15:23660570 C T 0.021932 -3.7038e-06
15:23682708 G T 1.725374 -3.4460e-05
15:23705711 G C 0.026336 -2.3488e-04
15:23714864 A G 0.030078 -1.6620e-04
15:23715279 A G 0.097311 -1.7718e-05
15:23718476 A G 0.142800 -6.5347e-05
15:23723061 C T 0.993917 -1.0495e-04
15:23723859 A G 0.953871 -5.4019e-05
15:23728566 C G 0.870371 -1.9392e-05
15:23738512 C T 0.109044 -1.7134e-04
15:23741076 G A 0.056447 -4.7532e-05
15:23744172 G T 1.911664 2.3812e-04
15:23744502 G A 0.031175 -2.8244e-04
15:23750962 T C 1.241568 -2.0930e-05
15:23752890 C A 0.073500 -9.4274e-04
15:23753884 T C 0.226842 3.4992e-05
15:23755828 T C 0.939324 -4.9580e-05
15:23756176 A G 0.053772 5.4001e-05
15:23757383 A G 0.498914 3.7758e-05
15:23766426 A G 0.766780 4.9544e-05
15:23768614 T C 0.035057 -1.7500e-05
15:23769205 A G 0.046489 -1.0244e-04
15:23771443 G T 0.887058 4.0255e-05
15:23774400 T C 0.034301 1.3593e-05
15:23778691 A G 0.897467 -5.4485e-05
15:23784448 A G 1.316406 -2.2931e-05
15:23784767 G C 1.114929 5.4459e-05
15:23785447 A G 0.189208 1.7673e-05
15:23792773 G A 0.987728 1.8695e-04
15:23798089 A G 1.234723 1.7128e-05
15:23799221 T C 0.854947 -7.0761e-05
15:23807871 G A 0.377400 1.9063e-04
15:23816927 T C 0.643743 9.6491e-06
15:23820050 C T 0.453779 1.4941e-04
15:23825201 A C 0.028089 2.5508e-05
15:23828420 A G 0.022973 -7.0387e-05
15:23829308 C A 0.459560 1.9066e-04
15:23833737 T C 1.948055 3.5253e-06
15:23833777 C T 0.885863 -7.1100e-05
15:23834500 G T 0.089482 -3.8603e-05
15:23840029 C G 0.021471 -5.2937e-05
15:23841091 G A 0.022698 1.1311e-06
15:23842379 A G 1.717253 3.6941e-05
15:23847797 T G 0.455999 -2.1480e-05
15:23849742 T C 0.186332 -3.7820e-05
15:23853079 C T 0.427900 -5.2575e-06
15:23853274 T C 0.255671 2.2359e-05
15:23854715 G C 0.079732 1.6968e-04
15:23861035 T C 0.122923 6.8156e-05
15:23861089 C T 0.042253 4.0511e-05
15:23862835 T G 0.173349 -4.2081e-05
15:23874362 C T 0.112533 -3.7970e-06
15:23877179 A G 0.060189 6.8670e-05
15:23877193 T C 0.045356 -8.4667e-05
15:23877411 A G 0.902916 1.9210e-06
15:23880551 A G 0.531894 1.1977e-05
15:23886941 G T 0.522001 -1.2944e-06
15:23889033 T G 1.079742 9.7971e-06
15:23889739 T G 0.029004 7.8487e-05
15:23894745 T C 1.156591 5.4146e-05
15:23895635 A G 0.877067 5.7615e-05
15:23898394 T G 0.131657 -2.0697e-06
15:23910859 T C 0.060095 -5.0462e-06
15:23912414 C G 0.456661 1.2810e-05
15:23914661 C T 0.332819 9.1980e-06
15:23919993 C G 0.396219 2.5432e-06
15:23923167 G C 0.228540 -2.9969e-05
15:23928326 G T 0.055126 -2.7582e-05
15:23929094 T G 0.525669 3.9075e-04
15:23932967 T G 0.080063 -5.8138e-05
15:23936670 T G 0.787906 8.3638e-04
15:23945931 A G 0.057729 9.8990e-06
15:23947116 T G 1.029481 -1.2926e-04
15:23951300 G C 0.103523 -1.4156e-05
15:23953590 C A 0.772100 -4.8861e-05
15:23953870 G A 0.023123 8.3334e-05
15:23954249 G A 1.075340 1.6640e-05
15:23954677 C G 0.072903 -5.9009e-06
15:23955391 C T 1.686665 1.2703e-05
15:23955807 T C 0.103169 -9.5494e-05
15:23955968 T C 0.397962 7.6262e-05
15:23956150 T C 0.035496 4.3175e-05
15:23956478 C T 1.153047 -5.1725e-06
15:23958005 C T 0.055895 -1.5329e-05
15:23969670 G C 0.505630 -4.3501e-05
15:23973973 C T 0.892423 -7.3556e-06
15:23974493 A T 0.156504 1.9240e-07
15:23975482 C T 0.092838 -1.0494e-04
15:23978955 G A 0.089330 -1.0356e-04
15:23979190 G A 0.055528 -3.9380e-06
15:23982104 T C 0.032243 7.7835e-06
15:23989513 T C 0.048628 6.2287e-05
15:23991669 G A 1.958448 2.1318e-04
15:23999405 A G 0.071867 -2.2562e-05
15:23999501 G T 0.075376 -1.6594e-05
15:24001767 A G 0.124358 -3.3225e-07
15:24001809 C G 0.146695 1.8526e-05
15:24002327 T C 0.803113 1.4856e-06
15:24003165 A G 1.744407 1.8839e-05
15:24006262 T C 0.479609 -3.4680e-05
15:24006279 A G 0.042513 -8.6208e-06
15:24007729 G A 1.070180 9.6339e-06
15:24008242 T G 0.056418 -1.3034e-04
15:24009581 G A 0.941216 1.1447e-05
15:24011893 A G 0.097405 3.2127e-05
15:24014325 T C 1.412561 -2.4813e-05
15:24015789 C T 0.089667 -3.8018e-05
15:24020330 C T 0.370947 -4.7061e-05
15:24021120 A C 0.054837 1.4710e-04
15:24025416 G A 0.083490 -5.3456e-05
15:24027493 G A 0.420413 -4.9966e-06
15:24028530 G A 0.054340 -1.2683e-04
15:24032467 T C 0.479521 -6.6111e-06
15:24033450 T C 0.965176 6.7059e-05
15:24037504 C T 0.381430 1.1668e-06
15:24042194 G A 0.720255 6.7095e-05
15:24042255 T G 0.245622 2.8230e-05
15:24042401 T A 0.024944 -3.5293e-05
15:24042967 A C 0.141268 3.5905e-05
15:24043143 A G 1.003226 2.7199e-05
15:24043601 C A 0.059008 6.1580e-05
15:24044046 C T 0.025888 -5.6291e-06
15:24046973 C T 0.065882 1.1963e-05
15:24047188 A G 1.918493 5.7879e-05
15:24047607 G A 0.831558 3.4886e-05
15:24049764 C G 0.131145 4.5942e-06
15:24054442 C T 0.045979 3.9616e-06
15:24071199 A G 0.032058 -1.7615e-05
15:24073043 A C 0.028741 2.5091e-05
15:24073758 C A 0.034405 2.1556e-05
15:24074234 G C 0.038972 -3.5774e-05
15:24074399 T A 0.068524 4.7771e-05
15:24077122 T C 0.134449 1.4825e-04
15:24079785 C A 1.018011 -4.1942e-05
15:24088656 T G 0.027492 -3.0546e-05
15:24089841 C T 0.601840 -1.0909e-05
15:24095701 G A 0.028894 -8.6242e-05
15:24096986 A C 0.106863 -4.7318e-05
15:24098594 C T 0.760765 6.0978e-05
15:24106065 C G 0.108093 1.7720e-05
15:24106940 C A 0.774917 -3.9349e-04
15:24114098 A G 0.146841 -5.3447e-05
15:24115197 T C 0.477054 1.4750e-04
15:24117029 G A 1.077596 -3.9529e-05
15:24120926 A G 0.127948 3.7579e-05
15:24123137 C G 1.700521 -2.5625e-05
15:24123835 G A 1.229621 -1.0995e-04
15:24126609 A G 0.027816 1.8334e-05
15:24132102 C A 1.636378 5.0000e-06
15:24133383 T C 1.335419 -4.0911e-05
15:24135355 C T 1.760551 4.0552e-06
15:24135877 C T 0.032071 -8.5509e-05
15:24137867 C G 0.122936 5.1476e-06
15:24139079 T C 0.301732 7.4345e-05
15:24140133 T C 0.033282 -3.0362e-06
15:24140456 C A 0.161301 -8.2491e-05
15:24142539 C T 1.289933 -6.7749e-05
15:24144958 G A 1.162021 -4.8872e-05
15:24146210 C G 0.383307 1.0854e-04
15:24148115 G A 0.627401 1.5781e-05
15:24148457 C T 1.026573 3.7824e-04
15:24150043 C A 0.071293 4.3478e-05
15:24152801 A G 0.056388 -5.8666e-05
15:24153136 C T 0.213213 1.6033e-05
15:24159118 C T 0.032630 8.3358e-06
15:24159535 A G 0.140512 -2.9697e-05
15:24160001 C T 0.053613 -1.9772e-05
15:24172964 T C 0.101008 -3.0960e-05
15:24175585 A G 0.101826 1.2453e-05
15:24175851 A G 0.741333 1.2196e-04
15:24177926 G A 0.529054 8.8699e-05
15:24180261 A C 0.799474 8.2434e-05
15:24181577 G A 0.787059 -1.7370e-05
15:24183544 G C 0.057132 4.9528e-05
15:24189459 T C 0.038024 1.2228e-05
15:24190304 C G 0.028569 -5.8855e-05
15:24191524 C G 0.119048 3.8825e-05
15:24191719 G A 0.064951 1.5135e-05
15:24192633 A C 0.124020 -6.3843e-05
15:24194457 G A 0.297256 -7.1742e-05
15:24198152 C T 0.052643 2.8719e-06
15:24200047 T C 0.290832 3.1602e-05
15:24200208 C G 0.093838 6.1029e-04
15:24202429 C T 0.326510 3.9374e-05
15:24205361 C A 0.045385 5.5547e-05
15:24207567 T G 1.111644 -4.0430e-05
15:24210972 A C 0.416235 -8.9854e-05
15:24219964 A G 0.239144 2.4702e-05
15:24220818 G A 1.419059 1.0831e-05
15:24224613 G A 0.027845 6.4881e-05
15:24225663 C T 0.335718 8.6045e-05
15:24225808 G A 1.082841 -3.0141e-05
15:24226306 A G 0.372612 -8.8948e-06
15:24232979 T G 0.029299 8.7083e-06
15:24242053 G A 0.022788 -2.1728e-05
15:24244204 T C 1.019075 3.9833e-05
15:24249790 C T 0.721738 -2.9399e-05
15:24257708 G A 0.039429 -4.2973e-05
15:24258347 T C 0.060598 4.4567e-05
15:24259792 G A 0.658190 -1.5703e-05
15:24262092 G A 1.478093 -2.9664e-05
15:24266277 A G 0.129434 1.8034e-05
15:24275875 C T 0.052682 7.8952e-05
15:24280847 A C 0.732112 -5.0434e-05
15:24281161 T C 0.061354 -1.2790e-06
15:24288254 T C 0.062805 3.0104e-05
15:24305154 T C 0.192937 2.9432e-05
15:24307479 C T 0.474370 8.4977e-06
15:24307763 A G 0.191908 7.9953e-05
15:24315870 C T 0.033652 -4.5621e-05
15:24317142 G A 0.133345 6.6540e-05
15:24321414 A C 0.377650 1.8681e-05
15:24322983 C A 0.023356 -2.5145e-05
15:24326448 C T 0.304413 -2.6941e-05
15:24326673 G A 0.201925 1.8915e-05
15:24326977 A G 0.553352 5.5125e-05
15:24329042 C A 0.178945 6.4811e-06
15:24334090 G T 0.106539 3.9624e-05
15:24335853 T C 0.437320 -1.4306e-06
15:24337753 T C 0.965095 3.4919e-05
15:24341631 A G 0.065324 -1.9889e-05
15:24357952 A G 0.107431 3.4844e-05
15:24372612 C G 0.549457 2.0667e-05
15:24381205 T G 0.864724 1.3455e-05
15:24423045 G A 0.507094 -5.1667e-05
15:24440199 T C 0.275759 3.4616e-05
15:24449558 A G 0.151508 3.4963e-05
15:24457587 T C 0.595547 -4.2617e-05
15:24458374 A G 1.598254 -2.1870e-05
15:24460558 G A 1.347734 1.1242e-05
15:24468912 T C 0.289680 1.4409e-06
15:24469065 G A 0.173005 5.5921e-05
15:24470695 T A 0.285048 7.6149e-05
15:24472040 C T 0.064902 -2.3727e-05
15:24472278 A C 0.603275 -3.9235e-05
15:24482778 C G 0.048660 -5.8009e-05
15:24482845 T G 0.364024 -2.4248e-05
15:24485341 G A 0.092442 2.4306e-06
15:24495067 A G 0.025122 -6.3270e-05
15:24501396 A G 0.393625 2.5474e-05
15:24528472 C T 0.347347 7.0822e-05
15:24553233 T C 0.101741 -3.0702e-05
15:24557756 T C 0.299872 -1.5180e-04
15:24558049 T C 0.089518 8.0346e-05
15:24571878 C A 0.297223 -5.4240e-06
15:24578496 A G 0.056122 1.7664e-05
15:24589370 T C 0.305354 -3.0965e-05
15:24589425 C T 0.395407 -1.4250e-04
15:24615346 T G 0.305786 -1.6876e-05
15:24627140 T C 0.253789 4.8776e-05
15:24639696 T C 0.816102 5.4255e-06
15:24641674 G A 0.029848 -6.5393e-06
15:24643123 T C 1.645483 -1.2725e-04
15:24645282 T G 0.062588 -7.2637e-05
15:24652330 G A 0.047050 -1.4560e-05
15:24658955 C T 0.043386 1.4497e-05
15:24659048 A G 0.069371 -3.2251e-05
15:24661509 G T 0.295847 -2.5288e-05
15:24668080 G C 0.056109 -4.9544e-05
15:24688317 C T 0.069118 -2.5824e-05
15:24731181 C G 0.037290 1.0352e-04
15:24743454 C A 0.085814 2.1820e-05
15:24765385 G C 0.291322 -1.2468e-05
15:24780779 C T 0.051640 -5.8027e-06
15:24789829 A G 0.393392 -1.2354e-05
15:24789932 T C 0.097853 -3.8468e-05
15:24800344 G T 0.842782 -1.3863e-05
15:24808639 A G 0.146338 4.7630e-05
15:24811602 G A 0.853480 -1.3792e-05
15:24813617 C T 0.925000 -2.6304e-05
15:24825545 A G 0.046288 -1.8165e-05
15:24828774 G A 0.070631 -3.0493e-05
15:24833308 G C 0.322995 1.0813e-05
15:24836980 G A 0.558396 -2.5823e-06
15:24840995 C A 0.034833 -4.8846e-05
15:24846587 G A 0.416735 1.7968e-05
15:24848545 T C 0.069849 1.5227e-05
15:24849939 T C 0.072224 -6.2125e-06
15:24852088 T C 0.556023 -2.3171e-05
15:24856557 G A 0.055132 -4.4114e-05
15:24856773 A G 0.110317 -1.7179e-05
15:24858054 A G 0.076902 -4.5726e-05
15:24869061 G A 0.180954 1.2574e-05
15:24877779 G A 1.838215 -4.2520e-05
15:24877792 A G 0.020364 -4.5885e-05
15:24885429 C A 0.504835 -4.2428e-05
15:24886486 G A 0.131622 5.3382e-05
15:24891041 G C 0.269602 -3.3936e-04
15:24892938 T C 1.195303 -2.3112e-05
15:24900161 A C 0.324991 -7.8898e-05
15:24902498 T C 0.082027 -6.0035e-05
15:24903909 G T 0.032211 -8.2834e-05
15:24904017 T G 0.485143 -3.5509e-06
15:24904369 C T 0.471390 -5.0403e-05
15:24917471 C G 0.107817 -9.2120e-05
15:24919882 A G 0.566488 -5.0105e-06
15:24921649 C T 0.140077 1.0143e-04
15:24921771 C G 0.600441 6.7235e-06
15:24922230 G C 0.671046 -3.3186e-06
15:24923283 A G 0.076730 -6.2501e-05
15:24924120 T C 0.027307 5.4590e-05
15:24924840 A G 0.039436 -4.4655e-05
15:24936502 G A 0.052523 -7.7607e-05
15:24942157 T C 0.047797 -7.6939e-05
15:24944608 G A 0.218020 9.9155e-06
15:24950678 T C 0.063542 -5.9738e-05
15:24962649 C T 0.084110 4.3115e-05
15:24964295 T G 0.076525 -1.3228e-04
15:24973115 T C 0.679391 5.0640e-05
15:24973286 C T 0.022594 9.5086e-06
15:24978178 C G 0.677577 4.0782e-05
15:24979364 A G 0.048582 -6.7761e-05
15:24979706 C A 0.045178 -4.3919e-05
15:24989106 T G 0.038329 -1.2152e-05
15:24992782 A G 0.130797 -4.6401e-05
15:24993613 G A 0.456460 -8.9566e-05
15:24995291 T C 0.075818 -1.1757e-05
15:25004009 G A 0.034411 2.2563e-05
15:25009261 G T 1.178675 3.3871e-05
15:25009595 A G 0.332225 -3.6197e-05
15:25010070 A C 0.543699 4.9298e-05
15:25013398 C A 0.181090 1.1241e-04
15:25031737 C T 0.056398 -4.0728e-06
15:25036455 G A 0.445989 -2.9272e-05
15:25038492 A C 0.679105 1.0009e-05
15:25040085 C T 0.072831 7.0754e-06
15:25041038 C A 0.825213 2.1867e-05
15:25043167 T C 0.136257 -7.7651e-06
15:25046822 A C 0.115464 -4.0421e-05
15:25047661 T C 0.579513 -1.2721e-05
15:25068222 G A 0.038001 2.2285e-05
15:25070770 C T 0.375693 1.8512e-05
15:25073849 A G 0.174615 -2.5755e-06
15:25075195 A G 0.198056 1.6990e-05
15:25075869 A G 0.343300 -8.2791e-05
15:25078787 A G 0.355397 -9.2356e-05
15:25084319 A C 0.205489 1.0983e-05
15:25095887 C T 1.857398 -3.0203e-08
15:25102218 G A 0.317581 -5.2092e-05
15:25103660 G A 0.735082 -3.2098e-05
15:25105646 A C 1.056181 -8.3694e-05
15:25106750 G A 0.264048 -5.0611e-05
15:25107627 A G 0.070670 1.8160e-06
15:25108838 T C 0.550408 6.6252e-06
15:25114867 A C 0.335215 -2.4451e-07
15:25119954 T C 1.084727 2.4707e-04
15:25120270 A G 0.160759 7.3171e-05
15:25123087 A G 0.087629 -1.3918e-05
15:25124837 T C 0.109680 1.8764e-06
15:25124842 C T 0.210588 -5.7293e-05
15:25124918 T C 0.451890 7.8257e-05
15:25125321 C T 0.568464 -1.1439e-04
15:25126836 C T 0.064224 6.0619e-06
15:25127067 T C 0.235820 9.8409e-05
15:25129729 G A 0.113734 3.1242e-05
15:25131142 A C 0.154693 -6.9082e-05
15:25131292 T C 0.065259 8.2542e-05
15:25133711 C T 0.535520 4.3723e-05
15:25137999 T C 0.081014 1.0180e-04
15:25138027 A G 0.620484 -3.6854e-05
15:25141075 G T 1.572878 1.5696e-05
15:25141370 G A 0.242114 -1.0331e-05
15:25142324 A G 0.040127 -5.4684e-05
15:25145346 T C 0.760593 -1.9055e-06
15:25148549 A G 0.026443 7.4695e-05
15:25148829 T C 0.816722 -2.3027e-05
15:25149465 C A 0.202525 4.2066e-05
15:25151839 C T 1.251987 -2.9692e-05
15:25154880 C G 0.328801 1.3121e-05
15:25157182 A G 0.232029 -9.4906e-05
15:25159098 T C 0.056285 -2.4146e-05
15:25159133 A C 1.693841 2.7902e-05
15:25160800 T C 0.205914 1.4610e-05
15:25165776 G A 0.223584 7.9802e-05
15:25166847 G A 0.434132 -5.2727e-05
15:25166980 A G 1.399932 1.6373e-05
15:25169287 G A 0.070056 4.7496e-05
15:25170170 G A 0.620494 3.3849e-05
15:25170718 C T 0.143638 4.2819e-05
15:25171662 G A 0.313942 -1.5130e-04
15:25172192 C T 1.101602 9.8043e-05
15:25176517 A G 0.913945 9.6129e-06
15:25181284 G A 0.089485 1.4494e-05
15:25184117 G A 1.738623 -8.5204e-05
15:25196437 C T 0.705633 -6.4881e-06
15:25201037 T C 0.813691 -3.3651e-06
15:25206493 T C 0.037261 6.5240e-05
15:25210220 A G 0.139746 1.5382e-05
15:25218003 G A 0.053253 4.0347e-05
15:25218372 C G 0.094503 -1.2512e-05
15:25219512 C T 0.861465 -3.4677e-06
15:25220253 A G 0.167189 5.4844e-05
15:25231616 C T 0.141460 1.0573e-05
15:25231641 A T 0.023308 -4.7354e-05
15:25233100 T C 0.094990 -2.2129e-05
15:25233550 A G 0.161872 -2.0476e-06
15:25235289 G C 0.678904 1.7439e-05
15:25248741 C T 0.069563 -2.2350e-05
15:25258967 C G 0.065765 8.5606e-06
15:25260507 T C 0.726925 -6.5336e-06
15:25270430 A G 0.157049 -1.7586e-06
15:25279455 T C 0.063766 4.5439e-05
15:25293122 G A 0.022542 -5.3781e-05
15:25315135 A G 0.045223 2.5536e-05
15:25323626 T G 0.032393 -2.9797e-06
15:25326887 C T 0.091702 -6.6264e-05
15:25327303 A G 0.174651 9.4071e-06
15:25327396 C A 1.143401 -4.3779e-05
15:25328528 T C 0.040669 -3.6834e-05
15:25335908 T G 0.123897 1.1835e-05
15:25342936 T G 0.072591 -4.3047e-05
15:25355468 T C 1.879949 4.2815e-05
15:25364795 T C 0.816839 4.8893e-05
15:25370252 G C 0.051770 -4.2756e-05
15:25375013 A C 1.690183 4.0558e-05
15:25376870 T C 0.051250 2.7934e-05
15:25380527 T G 1.336309 -1.3091e-05
15:25390060 A G 0.038410 2.9638e-05
15:25398344 G A 0.828008 -1.7610e-05
15:25400885 G T 0.147461 3.5570e-05
15:25402190 G A 0.034028 -9.2300e-05
15:25406655 A G 0.292650 -3.0057e-05
15:25407569 C G 1.799945 4.3726e-06
15:25415759 A G 1.435093 -8.3404e-06
15:25416057 G T 0.472322 -6.0616e-05
15:25416714 T G 0.160869 1.0323e-05
15:25431982 A G 0.038680 -3.9831e-05
15:25434275 T G 0.346718 2.6884e-05
15:25435070 G A 0.209487 4.5578e-05
15:25441530 T C 0.032938 7.4604e-05
15:25441956 A G 0.082400 3.9785e-05
15:25455021 T G 0.022175 6.3222e-06
15:25457565 A G 0.030945 1.2378e-06
15:25469752 A G 0.035710 -4.7474e-05
15:25470457 A G 0.061608 4.8570e-05
15:25471157 G A 1.095068 4.2177e-06
15:25472919 A G 0.122342 2.2894e-05
15:25490757 G C 0.093857 -3.5581e-05
15:25491074 G A 0.042023 5.7635e-05
15:25494501 G A 0.076976 -8.5301e-06
15:25494968 A G 0.072017 8.0646e-05
15:25496633 A G 0.581824 -1.3851e-05
15:25498993 A G 0.054366 3.9659e-05
15:25514778 C T 0.112680 1.3546e-04
15:25515871 T C 0.085857 -1.0821e-04
15:25520032 G A 0.035291 1.9563e-05
15:25521544 A G 0.038287 -1.4989e-05
15:25521716 C A 0.036946 -8.4001e-05
15:25551253 C T 1.578007 1.5940e-05
15:25569883 T C 0.383914 -2.3178e-05
15:25571675 A G 0.022623 -3.3610e-05
15:25575671 T C 1.322540 2.0934e-05
15:25576227 A C 1.937110 -4.6293e-05
15:25576972 A G 0.032909 -7.4041e-06
15:25587267 A G 0.252802 1.8945e-05
15:25590510 A G 1.912589 -3.2867e-05
15:25616729 T C 0.040552 4.8881e-05
15:25617756 G A 0.259329 1.9468e-05
15:25628996 T C 0.445541 2.4078e-06
15:25642071 C T 0.023025 6.0464e-07
15:25652326 G T 0.135036 -3.1809e-05
15:25654926 G A 0.082014 1.5940e-05
15:25666683 T C 0.089583 3.0991e-05
15:25666931 T C 0.062737 -1.9180e-06
15:25677831 A G 0.143978 -1.7242e-04
15:25683006 G A 0.100063 6.6064e-05
15:25689301 G A 0.061156 4.9642e-05
15:25695039 C T 1.559749 -4.3272e-05
15:25696029 A G 0.027553 -5.2814e-05
15:25696477 T C 0.020854 -4.3170e-05
15:25699607 T C 0.034041 3.7814e-05
15:25703563 A G 1.803823 -5.1835e-05
15:25707651 G C 1.905461 -9.3685e-05
15:25721212 A G 0.991318 -1.0779e-06
15:25724187 A G 0.047716 -2.1477e-05
15:25728835 C T 0.927013 -7.0137e-07
15:25732610 C T 0.987384 -1.4692e-05
15:25732749 A T 0.270546 -3.4134e-07
15:25733042 G A 1.912241 -5.4327e-05
15:25734571 G T 0.061358 3.3101e-05
15:25742804 A G 0.042003 -6.4639e-08
15:25747807 T G 0.365845 6.5116e-07
15:25748543 C A 0.209383 -1.2555e-05
15:25751265 T C 0.021075 -7.5467e-06
15:25752114 C T 0.286055 -4.5290e-05
15:25753481 A G 0.075834 9.9535e-06
15:25760338 T C 0.327480 -1.8743e-05
15:25761309 A C 0.138207 -2.5917e-05
15:25764385 T C 1.346877 4.0706e-05
15:25765044 C T 1.607241 1.3021e-04
15:25767120 G C 0.153339 1.7830e-05
15:25768774 G A 0.158954 -3.1924e-04
15:25776975 A G 0.934491 9.8376e-06
15:25777257 C G 0.257044 -7.0518e-05
15:25787858 G T 0.092403 1.0767e-05
15:25791265 A G 0.119483 5.1901e-05
15:25793319 C G 0.076973 -4.9072e-05
15:25793460 A G 0.047417 -2.7408e-06
15:25793489 G A 0.723735 -9.1676e-05
15:25793639 A G 1.025200 1.3890e-05
15:25793837 G A 0.059582 -1.0665e-05
15:25795823 G A 0.301092 -1.6564e-05
15:25795985 G A 0.134270 3.2390e-05
15:25798084 C T 0.609205 -3.4140e-05
15:25800114 A G 0.039540 -3.0410e-06
15:25802420 G A 0.069320 1.7049e-05
15:25802742 A C 0.660903 1.5039e-05
15:25803741 T C 0.057661 3.4914e-06
15:25804090 A G 0.825602 1.0354e-05
15:25809599 T C 0.021464 4.8314e-05
15:25810696 G C 0.075246 -5.0360e-05
15:25810874 A G 0.095743 -2.3020e-05
15:25813016 C T 1.433889 3.7799e-04
15:25818929 G C 0.075464 -3.7327e-05
15:25820981 T C 1.258992 9.9787e-05
15:25824346 C A 0.397696 -5.7746e-05
15:25824790 A C 0.061264 4.2489e-05
15:25828433 A G 0.056547 2.8593e-05
15:25834556 A C 0.492170 1.7870e-05
15:25839363 T C 1.956942 2.9576e-06
15:25842166 G A 0.377439 1.5818e-04
15:25844124 C T 0.231357 -1.6875e-04
15:25850211 C T 0.365653 -1.3208e-05
15:25851817 T C 0.039524 -1.0356e-05
15:25851973 G A 0.041234 -5.7165e-06
15:25855001 G A 1.372009 8.3598e-05
15:25858869 T C 0.058858 -8.6168e-05
15:25867489 T C 0.564689 -8.4637e-05
15:25876991 A C 0.855201 5.2908e-06
15:25888530 T C 0.022931 -1.9853e-05
15:25889418 T G 0.093958 6.9032e-05
15:25893436 G A 0.193732 -1.0020e-04
15:25894157 C T 0.359568 -2.0090e-05
15:25894658 T C 0.718084 -8.9617e-05
15:25900855 C T 0.165696 -1.9144e-05
15:25907690 T C 0.648780 2.5649e-05
15:25908309 T C 1.517522 -3.6461e-05
15:25910155 C T 0.061922 -5.3377e-05
15:25910477 T C 0.225852 8.4399e-05
15:25910641 C G 0.062565 1.3887e-05
15:25911292 G A 0.776364 -7.1245e-06
15:25912339 C T 0.912079 2.6210e-05
15:25914195 A C 0.035989 6.2782e-05
15:25915802 T G 0.248913 -3.8075e-05
15:25916276 A G 1.348659 -3.0006e-05
15:25917451 G A 0.057700 -1.4281e-05
15:25917481 T C 0.811188 -6.1983e-06
15:25918750 T C 0.020494 -2.7962e-05
15:25922717 A C 0.062455 2.3672e-05
15:25923218 C T 0.665636 7.5964e-05
15:25923547 A G 1.903465 -1.4964e-05
15:25923793 C G 1.207322 2.9127e-05
15:25925094 G C 0.957958 3.0408e-05
15:25925933 A C 0.731768 4.2419e-05
15:25926179 T C 0.303445 6.6607e-07
15:25928683 C T 0.057408 3.4221e-05
15:25936551 T C 1.699320 -1.9134e-06
15:25943342 A C 0.077833 -5.0085e-05
15:25945675 T C 0.185040 -3.2019e-05
15:25945842 A G 0.786160 -3.7091e-05
15:25946965 C A 0.581827 2.5420e-05
15:25951303 A G 0.337889 -5.7223e-05
15:25953198 T C 0.072543 -1.3529e-05
15:25953442 T C 0.172388 -2.3400e-05
15:25957002 A G 0.125085 4.3886e-05
15:25957370 G A 0.900067 -1.0490e-05
15:25959941 G A 0.079067 3.3176e-05
15:25962058 A G 0.159506 1.9011e-05
15:25962731 T G 0.236482 3.3225e-06
15:25962873 A G 0.362044 -3.0774e-04
15:25963867 G T 1.717746 -6.6706e-05
15:25964045 C T 0.941771 -1.1696e-05
15:25965974 G A 1.969694 -4.0347e-05
15:25966038 A C 1.969581 -5.2000e-05
15:25966520 T C 0.281468 -3.1246e-06
15:25968061 A G 1.493121 2.4409e-05
15:25969900 T C 0.045311 2.2250e-04
15:25973801 A C 0.738331 4.7098e-05
15:25974174 A G 0.033422 2.7458e-05
15:25976473 C T 0.117678 2.5318e-05
15:25979523 T C 0.784333 2.3458e-04
15:25988285 T C 0.067914 8.1867e-05
15:25994640 G A 0.122722 1.4630e-05
15:25996463 C T 0.802473 -6.8442e-05
15:25999954 T C 0.265493 -4.3488e-05
15:26000551 G A 1.701566 -1.5802e-05
15:26008431 A G 0.867473 -5.8147e-05
15:26008523 A G 0.071124 1.8906e-05
15:26009371 A G 0.715412 3.2561e-05
15:26012235 T C 0.066132 -1.2787e-05
15:26012277 T C 0.152920 -2.7824e-05
15:26013159 A G 0.061114 2.3375e-05
15:26014163 A G 0.052263 6.5540e-05
15:26014221 G A 0.168851 1.0364e-04
15:26016013 A G 0.070689 4.8631e-05
15:26016176 G A 0.067411 6.2159e-05
15:26017927 A G 0.311196 1.4829e-04
15:26019039 A G 0.343787 -3.6802e-05
15:26019936 C A 1.578098 1.1101e-05
15:26025138 T C 0.024772 -4.6621e-05
15:26029121 T C 1.874029 1.1580e-05
15:26029193 C T 0.959655 -9.0946e-05
15:26031691 T G 0.064490 2.9435e-06
15:26032950 T C 0.781619 -2.4681e-05
15:26033215 T C 0.211477 -6.7371e-05
15:26034009 A G 0.250387 8.1370e-05
15:26035081 A G 0.037378 3.6102e-05
15:26036057 T C 0.030195 -2.2702e-05
15:26037168 G A 0.353161 -2.2274e-05
15:26037199 C T 0.313631 -3.5636e-06
15:26037922 T C 0.894046 -2.3849e-06
15:26039972 A G 0.123858 3.2762e-05
15:26042618 C T 0.232743 2.1211e-05
15:26043341 G T 1.626067 -2.0745e-05
15:26045309 A C 0.333199 7.0739e-05
15:26046622 G A 0.075671 4.4294e-05
15:26047015 T C 1.924578 -2.3911e-05
15:26055569 C T 1.222555 3.8171e-06
15:26055897 A C 0.053633 -7.9025e-05
15:26058012 A G 1.039945 -2.5197e-05
15:26068451 T C 0.505487 -2.7506e-05
15:26076458 C T 0.410438 1.0751e-04
15:26079642 G C 0.049098 -1.9049e-05
15:26093401 C A 0.886097 2.3452e-05
15:26094208 T C 0.035142 1.1035e-04
15:26099803 A C 0.607679 4.5244e-05
15:26101253 G A 0.082948 5.4629e-05
15:26101704 T C 0.050283 1.2136e-04
15:26102948 G A 0.309177 1.1739e-04
15:26105761 G A 1.173404 -4.1022e-04
15:26105875 T C 0.031172 -4.2753e-05
15:26106487 T G 1.622555 -1.0998e-04
15:26106644 A G 0.046258 -4.9006e-06
15:26109223 T C 0.155783 2.6761e-05
15:26113806 A G 0.272913 4.9976e-05
15:26115608 C G 0.020432 2.1125e-05
15:26117301 C T 1.847579 7.5059e-06
15:26121173 G A 1.881267 -8.2246e-05
15:26122948 G A 1.050978 -1.3763e-04
15:26126929 G A 0.041276 2.0374e-05
15:26128573 A C 0.428147 -1.5262e-06
15:26128906 G A 1.183752 2.8946e-05
15:26129847 G A 1.258615 -6.7349e-05
15:26130409 A G 1.903088 -4.5422e-06
15:26131431 G C 0.228761 -1.0703e-04
15:26133384 A G 1.144829 -1.5637e-05
15:26134907 T G 0.054753 -1.0297e-04
15:26134955 G T 0.294312 -1.6286e-04
15:26137748 A G 0.802691 -2.7275e-05
15:26141769 G A 0.246463 -9.9853e-05
15:26151105 T C 0.321167 -3.3897e-05
15:26151268 A C 0.957065 8.4855e-05
15:26153321 C T 0.094620 1.7105e-04
15:26153832 G A 1.765559 5.4674e-05
15:26162110 G A 1.297106 -4.7223e-07
15:26172045 C T 1.788844 1.0564e-04
15:26176977 A G 0.057430 9.7082e-05
15:26176997 A G 0.056187 2.2390e-05
15:26178683 A C 0.466145 4.2206e-05
15:26181699 A G 0.918308 -1.2571e-06
15:26185554 C G 0.903974 1.1530e-05
15:26186280 C T 0.062354 -5.7017e-06
15:26186978 A C 0.248826 -1.4255e-05
15:26187198 C G 0.518798 1.9097e-05
15:26187361 C T 0.400669 1.3030e-05
15:26187841 G A 0.930674 -1.8120e-05
15:26189827 A C 0.084351 -4.5636e-05
15:26199674 G A 0.462637 2.7954e-05
15:26200322 T C 0.121544 4.1060e-06
15:26202065 T C 0.104263 -2.2883e-05
15:26203990 T G 0.029741 3.4547e-05
15:26208601 T C 0.829770 2.9496e-05
15:26208855 T C 0.345290 -3.0909e-06
15:26210510 C T 0.029517 3.2526e-05
15:26210930 T C 0.451448 4.8866e-06
15:26211608 C T 1.364861 -1.4432e-05
15:26213103 T C 0.056080 -9.7700e-05
15:26213603 A G 1.051750 1.6815e-04
15:26218091 C T 0.736675 -4.9560e-05
15:26218728 T C 1.072332 2.0963e-04
15:26218827 G T 0.020007 -2.4330e-05
15:26218859 A C 0.051783 -1.3561e-05
15:26221169 T C 1.896746 -1.7497e-06
15:26228194 T G 0.111161 1.1302e-05
15:26229495 C A 1.957244 -1.4594e-05
15:26232558 A G 0.563170 -2.8081e-06
15:26234131 G A 0.935465 3.7906e-05
15:26234462 C T 0.553816 -7.9498e-06
15:26237863 T C 0.025992 2.1014e-05
15:26239118 G A 0.787092 1.6655e-05
15:26246692 G A 0.854061 4.7150e-05
15:26248137 C T 0.623785 -4.5212e-06
15:26251197 A G 0.646499 -1.5713e-05
15:26251847 C T 0.233658 1.5869e-04
15:26260477 C T 1.061523 3.2951e-06
15:26261115 T C 0.123962 -6.6745e-05
15:26262605 T C 0.100125 5.8071e-05
15:26265595 G A 0.115711 -1.7845e-05
15:26269508 A G 0.487226 -1.3110e-05
15:26272406 T G 0.240517 -3.0241e-05
15:26272525 C T 0.484760 -9.5997e-06
15:26272807 C T 0.307483 -1.1695e-05
15:26277545 G A 1.100161 8.4681e-06
15:26280459 T C 0.305289 -1.9492e-05
15:26280460 G A 1.105042 6.8314e-06
15:26282791 T G 1.119324 3.1826e-05
15:26287642 T C 0.926834 4.2747e-05
15:26289768 C G 0.201233 1.2289e-05
15:26296762 C T 1.133167 2.9590e-05
15:26297917 A G 0.164440 1.1115e-05
15:26303875 C T 1.700222 -1.2810e-05
15:26318942 T C 0.020458 -1.6551e-05
15:26321321 A G 0.060095 7.0015e-05
15:26326757 G A 0.023795 -3.5253e-05
15:26326773 G C 0.034902 -1.1600e-04
15:26327977 A G 1.126971 3.8922e-05
15:26329712 T C 1.882812 -1.8832e-05
15:26329990 T C 0.047099 7.1192e-05
15:26333027 G A 0.299989 9.2114e-06
15:26336711 A G 0.038160 -1.0595e-04
15:26339670 C T 0.167250 -9.3115e-05
15:26341543 T C 0.358639 4.2782e-05
15:26342679 G T 0.041023 -1.2843e-04
15:26343384 C T 0.674065 4.6256e-05
15:26344380 T C 0.073776 4.0616e-05
15:26350758 A G 0.144124 2.2556e-04
15:26352905 G T 1.367870 -2.4465e-05
15:26353165 A G 0.580892 2.2605e-06
15:26357727 A G 0.100797 6.4997e-06
15:26358364 T C 0.027109 9.6896e-05
15:26359339 A G 0.035012 -1.4284e-04
15:26359862 C T 0.615424 1.8320e-05
15:26362975 A G 0.673049 -1.3605e-05
15:26364499 A G 0.373447 6.9524e-05
15:26364936 G T 0.124043 -5.5263e-05
15:26368105 G C 0.033094 1.6041e-04
15:26369996 A G 0.651163 -3.3443e-05
15:26370142 T C 0.024444 7.8308e-05
15:26371486 C T 0.034817 6.4962e-05
15:26371588 C T 0.118597 9.2126e-05
15:26373963 C T 0.125354 6.4475e-05
15:26377356 T C 0.286295 -2.9815e-04
15:26377641 G A 0.038709 -3.3510e-05
15:26377775 A G 0.140268 5.8201e-05
15:26380716 C T 0.432363 -5.7499e-05
15:26382861 C T 0.116383 -3.0389e-04
15:26383361 C T 0.224356 -4.2637e-05
15:26389095 G A 0.081884 3.5629e-05
15:26393202 G A 0.117094 1.1346e-04
15:26393720 C T 0.423142 2.1742e-05
15:26402030 T C 1.198750 3.1157e-05
15:26402136 T G 0.976812 6.0825e-05
15:26407103 G A 0.063523 6.1275e-05
15:26409474 T C 0.220000 -2.4424e-05
15:26411414 A G 0.152917 -1.4971e-04
15:26421585 C A 0.554316 8.0693e-05
15:26421896 T C 0.736727 -3.7460e-05
15:26422662 G T 1.028332 -1.5846e-04
15:26425062 T G 1.103627 3.7965e-04
15:26430065 C T 0.041925 -7.5849e-05
15:26432607 A G 0.075392 4.9620e-05
15:26439740 G T 0.113312 -3.3503e-05
15:26445261 G A 0.057099 2.9874e-05
15:26448696 T C 0.301933 -1.5137e-05
15:26451121 T C 0.173985 -5.8107e-06
15:26454583 A G 0.043539 -9.8247e-05
15:26455100 T C 0.043983 7.6146e-06
15:26461126 G T 0.129252 -2.9090e-05
15:26465327 T C 0.050416 5.1827e-05
15:26475204 C T 0.127724 -7.3850e-06
15:26478903 G A 0.080699 8.8356e-05
15:26480712 T C 0.861893 -9.8037e-05
15:26483486 T C 0.020494 2.9877e-05
15:26486931 G C 0.686830 -2.2811e-07
15:26487657 A G 0.163982 -3.9612e-05
15:26494732 T G 0.493500 2.9036e-05
15:26501243 C A 0.494980 2.2875e-05
15:26506226 C A 0.632032 2.5900e-05
15:26508270 C T 0.218222 -2.2688e-05
15:26509117 G A 0.130742 -5.8810e-05
15:26510691 A G 0.060530 -1.4041e-04
15:26519387 C T 0.295841 -6.5140e-05
15:26536827 G A 0.906853 1.3562e-05
15:26539981 A G 0.045794 2.5846e-05
15:26540448 A G 0.526195 7.2625e-06
15:26540811 C T 0.040445 5.4686e-05
15:26542128 C G 0.029020 4.5251e-05
15:26544210 T C 0.021987 -6.9409e-05
15:26546396 A G 0.483380 -7.5646e-06
15:26547158 T C 0.093770 -4.1823e-06
15:26553244 G A 0.144598 3.9585e-05
15:26563156 G T 0.274954 -4.5653e-05
15:26564091 T C 0.439790 -9.4838e-06
15:26566354 G A 0.614681 -2.1841e-06
15:26567449 C T 0.037109 6.3051e-05
15:26569669 A G 0.933037 5.5711e-05
15:26572467 A G 1.363648 -9.1313e-07
15:26576189 C A 0.025723 -4.5280e-06
15:26580611 A G 0.062400 1.9512e-05
15:26589507 T C 0.063208 2.8995e-05
15:26590763 A G 0.169662 8.2679e-05
15:26590830 C T 1.002811 3.5979e-05
15:26599267 G T 1.448926 -4.5789e-05
15:26601491 C T 0.056645 1.5600e-05
15:26604642 C T 0.535948 -6.2895e-05
15:26606560 T C 0.037544 -1.0449e-06
15:26606777 C T 0.115967 6.0927e-06
15:26607778 G A 1.930732 -2.0409e-05
15:26608321 A G 0.246515 1.6500e-05
15:26611779 T C 0.477265 -6.3287e-06
15:26613248 A G 0.068716 -1.3928e-04
15:26614318 C T 0.512417 -3.6814e-05
15:26616839 C T 0.155063 1.7856e-05
15:26617412 C A 1.713605 1.2708e-04
15:26622033 T C 0.152115 7.9944e-05
15:26622999 C G 0.223350 -6.6089e-06
15:26624424 G A 0.080537 -3.5958e-05
15:26627762 G A 0.372960 1.9674e-06
15:26629209 T C 0.207851 -7.0047e-06
15:26635611 A T 0.097295 -7.3246e-05
15:26636370 A G 0.378127 -1.3767e-05
15:26637415 A G 0.034015 5.1769e-05
15:26640945 A G 0.071634 -6.4666e-05
15:26642239 C T 1.138097 -4.7705e-05
15:26642595 A G 0.036680 1.2672e-05
15:26647935 G T 0.034580 3.5073e-05
15:26648880 T C 0.062088 -4.3897e-05
15:26652935 A G 0.073773 -5.0883e-05
15:26653721 C T 0.161694 -1.1405e-04
15:26654136 A G 1.254762 6.4144e-06
15:26655924 T C 0.169558 -1.9168e-05
15:26656292 A G 1.406186 1.7867e-05
15:26658097 A G 0.042734 -1.5582e-04
15:26660855 C A 0.060631 4.0954e-05
15:26661328 G A 0.353768 4.6207e-05
15:26664256 T C 1.222649 6.0510e-05
15:26664622 G A 0.377426 2.9379e-05
15:26668745 A G 0.489842 5.5417e-05
15:26677809 G A 0.817092 4.0087e-05
15:26683299 A C 0.027453 -5.6491e-05
15:26685659 A C 0.084909 -8.6019e-05
15:26687025 T C 1.016858 3.2153e-05
15:26688527 T G 0.038917 1.5575e-04
15:26696932 C T 0.141223 -1.8579e-04
15:26698544 C A 0.038637 -4.1552e-05
15:26700520 G A 0.086866 3.1750e-04
15:26711635 A G 0.047498 -2.6612e-05
15:26714855 T C 0.026326 -2.6447e-05
15:26716285 C T 0.033863 4.6040e-05
15:26718483 A C 0.048995 -4.4503e-05
15:26719239 A G 0.137987 -2.6868e-06
15:26720543 G A 0.244184 -1.2600e-05
15:26721273 G A 0.055733 4.8880e-06
15:26722016 A G 0.076866 -2.1302e-05
15:26729545 C A 0.187845 -9.0969e-06
15:26736508 C T 1.028267 4.1264e-05
15:26740356 T C 0.180607 -7.1147e-07
15:26740382 C T 1.374810 -1.2773e-05
15:26752862 C G 0.317999 -1.1296e-04
15:26755081 G C 0.778231 2.7103e-05
15:26758575 G A 0.066200 1.5922e-04
15:26759865 C T 0.188442 -3.7444e-05
15:26760499 G A 0.196267 -1.1063e-05
15:26760567 T C 1.849400 -3.7787e-04
15:26760705 C T 0.915101 -2.8251e-05
15:26761716 C T 0.779886 -5.1147e-05
15:26763377 G C 0.861049 -9.3726e-06
15:26785818 C G 0.070595 -4.7267e-05
15:26787311 T C 0.893689 -2.5045e-05
15:26787942 T G 0.057856 -4.0259e-05
15:26809544 G A 0.064837 -4.5022e-05
15:26810528 G A 0.033246 -1.6186e-04
15:26816290 C T 0.475795 -3.5274e-05
15:26816758 C T 0.023519 -3.8525e-05
15:26824213 C T 0.185959 1.1675e-04
15:26831580 C T 1.978987 8.7827e-05
15:26833912 C A 0.626557 -1.3968e-05
15:26847345 C T 0.030728 -6.5741e-05
15:26865632 A C 0.299700 3.3911e-06
15:26867573 G A 0.871887 -1.7233e-05
15:26872259 T C 0.253425 -1.8733e-05
15:26879334 C G 0.955663 -9.1967e-06
15:26882133 C T 0.279475 2.6195e-04
15:26885354 G C 0.270631 6.9534e-05
15:26886442 T C 0.231786 -7.0327e-06
15:26887879 C T 1.316140 3.8892e-06
15:26889038 C T 0.035061 5.6341e-05
15:26890543 C A 0.108110 -5.5001e-05
15:26892676 C T 0.349305 5.3398e-06
15:26894305 C A 0.209426 3.0381e-05
15:26895081 A C 1.017138 -2.8552e-06
15:26900552 G A 0.381012 -2.1777e-06
15:26905021 C T 0.175585 9.3290e-05
15:26906345 G A 1.241367 7.9693e-06
15:26906648 G A 0.158906 6.8546e-05
15:26911141 T C 0.094932 3.9921e-06
15:26911144 G A 0.558574 -9.6072e-06
15:26911590 G A 1.970123 -2.0220e-06
15:26911675 C T 1.926818 8.6380e-06
15:26912011 A C 0.047313 -5.2420e-05
15:26914613 T C 0.397666 -4.7014e-05
15:26914777 T C 0.026907 -2.7760e-05
15:26915998 T C 0.232269 3.9441e-05
15:26917158 T C 0.618082 5.3288e-05
15:26923648 G A 1.249193 2.6909e-05
15:26928628 C A 0.407391 4.2079e-06
15:26932131 A C 0.374391 -1.3912e-05
15:26937683 C T 0.073812 6.1013e-05
15:26938354 G A 1.242974 1.8435e-05
15:26942824 T C 0.164651 -2.9369e-05
15:26945573 G C 0.190743 1.9429e-05
15:26951802 G T 1.618913 1.3977e-05
15:26956997 C T 0.799432 -3.5569e-05
15:26960412 A C 1.159895 -1.4017e-05
15:26961861 C T 0.418410 -6.0347e-06
15:26962500 G A 0.040832 1.2328e-05
15:26965916 A G 0.022590 -9.9273e-05
15:26966865 A C 0.183732 2.6860e-05
15:26967446 C T 0.193999 5.0766e-05
15:26973086 C T 0.232685 9.1659e-05
15:26974032 A G 1.054308 -1.2059e-05
15:26975645 A G 0.094799 -3.9333e-05
15:26976937 A G 0.023954 -8.5486e-05
15:26991211 T C 0.035317 5.6250e-05
15:26995101 C T 0.079745 -3.5875e-06
15:27000055 T C 0.482455 -4.4890e-05
15:27009847 T C 0.087022 -5.7427e-05
15:27012141 T C 0.730953 -8.8905e-05
15:27019602 T C 0.284419 1.9436e-05
15:27019961 T C 1.872669 -1.1059e-05
15:27024464 A G 0.037047 4.3785e-05
15:27027065 T C 0.050637 2.7458e-05
15:27028960 A G 0.027800 1.0365e-06
15:27033329 G A 0.111923 2.7801e-05
15:27035073 C A 0.022539 -6.4443e-05
15:27035281 G A 1.823613 -2.1828e-05
15:27039044 G A 1.048800 5.8265e-05
15:27039488 T C 0.028511 8.1637e-05
15:27043749 A G 0.042188 4.5866e-05
15:27044693 A G 0.430695 -2.7820e-07
15:27047707 G A 1.383895 9.2413e-05
15:27047735 C T 0.074191 2.0808e-05
15:27048108 A G 0.051078 2.6319e-05
15:27049632 G A 1.149447 1.2482e-05
15:27050542 A G 1.515617 -3.4396e-05
15:27050692 C T 0.435015 -3.0548e-05
15:27051040 T C 0.466178 2.3046e-05
15:27053068 A G 1.281011 2.4978e-05
15:27053487 A G 0.324251 -1.1481e-05
15:27053788 G A 0.176231 2.0969e-05
15:27061054 A G 0.082410 -1.2774e-04
15:27066824 C G 0.132735 -3.1449e-05
15:27072640 T C 0.068758 -2.5756e-05
15:27074564 T C 1.470494 -1.8080e-05
15:27079391 A G 0.397222 -8.6078e-05
15:27084049 T C 0.231737 5.5680e-07
15:27086879 C A 0.104133 -3.9705e-06
15:27095112 A G 0.031516 -4.0099e-06
15:27095860 A G 0.233918 -1.7830e-05
15:27097504 C T 0.033743 -8.1073e-06
15:27104354 G A 0.099716 -4.1779e-05
15:27104467 G A 0.771486 -7.3669e-05
15:27111431 G A 0.399841 -5.4104e-05
15:27115051 C T 0.596699 1.0868e-05
15:27115609 A G 0.231727 -4.7026e-05
15:27115728 G T 0.387105 7.1415e-05
15:27116975 T G 0.101933 -6.8823e-05
15:27119109 C T 1.279290 2.0552e-06
15:27120276 T C 0.655541 -1.5187e-05
15:27120842 T C 0.021802 5.1760e-05
15:27122002 T C 0.580422 1.7079e-04
15:27123024 C T 0.083273 1.8940e-05
15:27124081 A G 0.828050 6.7221e-05
15:27125908 T C 0.029118 2.0278e-06
15:27130916 A C 0.212000 -2.4606e-05
15:27134483 T C 0.034041 -2.1537e-05
15:27140056 C T 0.097960 -7.0463e-05
15:27152996 A G 1.071897 -3.9561e-05
15:27154451 T C 0.888684 -6.6122e-05
15:27155073 G A 1.805644 -5.0863e-05
15:27156100 G A 0.254227 -5.6800e-06
15:27156226 G A 1.585287 -8.2736e-06
15:27156832 C T 1.110719 -9.9399e-07
15:27157340 G A 0.969126 9.6342e-06
15:27168104 T G 1.532407 -1.1008e-05
15:27171944 A G 0.826265 -4.2209e-06
15:27179518 G A 0.095931 3.5946e-05
15:27180800 G A 0.365465 -1.6996e-05
15:27182357 C T 1.162369 8.1202e-05
15:27184482 T C 0.882627 -7.4463e-05
15:27189168 A G 1.837187 -1.4543e-04
15:27192108 T C 0.883500 -9.2935e-05
15:27193125 G A 0.064269 1.3546e-05
15:27194628 T C 1.797981 -3.5853e-05
15:27201534 A G 0.587397 -1.2875e-04
15:27206896 T G 0.022558 -1.5223e-04
15:27220713 A G 0.944949 2.5350e-05
15:27221571 T C 0.075490 6.5096e-06
15:27221641 G C 0.724153 -1.8569e-05
15:27222401 T C 0.024152 -2.9512e-05
15:27226494 T C 0.055807 8.0169e-05
15:27227051 T C 0.080952 -3.1200e-05
15:27229766 C G 0.025826 -4.5978e-05
15:27230114 A C 0.123916 1.3130e-05
15:27232528 G T 1.109973 5.0583e-05
15:27243279 A G 0.228053 1.0987e-05
15:27246943 A C 0.088995 -3.8592e-05
15:27254528 A G 0.992139 9.8058e-05
15:27265020 A G 0.056233 6.4440e-05
15:27265971 T G 0.106636 3.3094e-06
15:27270207 A G 0.303958 -1.5104e-06
15:27272745 A G 0.073386 5.1120e-05
15:27276804 G A 0.395784 3.6594e-05
15:27277305 G T 0.427238 1.8369e-05
15:27277401 A C 1.265551 2.7654e-05
15:27281260 C A 0.068294 7.1917e-06
15:27281291 G A 0.217501 -4.1226e-06
15:27281293 C T 1.316746 6.7490e-05
15:27281351 T G 0.026518 4.7912e-05
15:27283234 A G 0.234015 -4.2519e-05
15:27284081 G A 0.157127 -2.8249e-05
15:27286125 T C 0.144384 6.8071e-06
15:27289884 T C 0.210192 3.5905e-05
15:27290638 G A 1.287353 3.0565e-06
15:27293122 A G 0.576381 -9.0704e-05
15:27295375 G A 0.036330 -2.3688e-05
15:27297250 A G 0.401879 1.5562e-05
15:27297337 A G 0.118986 5.6374e-05
15:27299817 C T 0.227605 -7.5156e-06
15:27301810 G A 0.137029 -1.2724e-05
15:27302102 C T 0.100664 2.8148e-05
15:27302979 G A 1.480465 2.5520e-05
15:27304834 G A 0.125607 -8.6371e-06
15:27305028 G A 0.051942 -4.5823e-05
15:27306148 G A 0.059803 9.1901e-08
15:27307958 T C 0.162002 -2.9655e-05
15:27309408 G A 0.832730 -3.9271e-06
15:27309683 C G 1.815670 7.9160e-05
15:27310548 A G 0.052948 2.2367e-05
15:27312044 G A 0.050384 7.7657e-06
15:27314599 A G 0.409857 4.1712e-05
15:27315660 G C 0.040267 -2.5139e-06
15:27323199 C T 1.308661 -1.4283e-04
15:27323645 G A 0.050608 4.0896e-07
15:27335585 A G 0.064337 -2.4158e-06
15:27339712 A G 0.535741 4.1222e-05
15:27339804 G A 0.106311 -3.7558e-05
15:27356435 C T 0.057456 -2.3941e-05
15:27359563 G A 0.368786 -2.2205e-04
15:27360951 C T 0.035522 4.3603e-05
15:27363687 T C 0.067197 1.7219e-04
15:27364875 C T 0.749895 7.5025e-07
15:27395738 G A 0.300213 -3.9495e-05
15:27395933 A G 1.717159 6.4117e-05
15:27403376 T C 0.064269 -5.7749e-05
15:27409718 T C 0.035022 -9.5227e-05
15:27412392 T C 0.060566 7.2301e-06
15:27417867 C A 0.636917 2.2931e-04
15:27419852 G A 0.972677 6.7159e-05
15:27425249 A G 1.123696 -1.9109e-05
15:27428199 A G 0.081212 3.4627e-05
15:27441513 T G 0.076343 -5.0554e-05
15:27445749 C T 0.599948 -5.4875e-06
15:27446244 C G 0.341625 1.9025e-05
15:27454078 C T 0.372272 2.9476e-05
15:27456398 C T 1.138801 -2.3885e-05
15:27459906 G A 0.043126 4.9986e-06
15:27463923 T G 0.038822 -1.0297e-06
15:27464258 T C 0.944264 -5.4456e-05
15:27464852 T C 0.166153 -6.2775e-05
15:27465953 A G 0.092705 -9.3030e-06
15:27468443 A G 0.515643 -7.2421e-05
15:27469901 G A 0.384336 -1.3301e-06
15:27470289 C T 0.152067 1.1494e-05
15:27471642 G A 0.254483 9.3144e-06
15:27481781 T C 0.069047 -5.2387e-05
15:27481973 A G 0.216232 2.2239e-04
15:27482770 G A 0.246878 5.2821e-05
15:27483207 A G 0.081968 5.4017e-05
15:27484305 A G 0.053315 -4.9950e-05
15:27485134 T C 0.030880 1.1474e-05
15:27486514 T C 0.038086 -1.0279e-05
15:27487734 G A 0.281410 5.7599e-05
15:27491785 A G 1.963502 -5.0136e-05
15:27496307 T G 1.065090 1.5677e-05
15:27496696 G A 0.213415 1.9211e-05
15:27497044 A G 0.040040 -1.5010e-04
15:27498832 A G 0.328853 -1.7536e-05
15:27500022 G A 0.168802 8.4742e-05
15:27506185 T C 1.328632 -6.5588e-06
15:27506927 T C 0.101001 5.6011e-07
15:27507773 T C 0.070215 1.1971e-04
15:27507951 A G 0.167325 -4.7854e-04
15:27516195 A G 0.079479 1.2162e-04
15:27517679 T C 1.108489 5.2694e-06
15:27520442 G A 1.243376 -4.8574e-05
15:27520811 A G 1.322913 -1.3143e-05
15:27530831 G C 0.026521 1.1657e-06
15:27540791 T C 0.058222 -1.0228e-04
15:27547587 T C 1.267356 -6.2576e-05
15:27556959 G A 1.907217 -1.0188e-04
15:27563205 A C 1.141255 -5.2553e-05
15:27564975 G A 0.268937 -1.7988e-04
15:27565531 C G 0.114854 -1.8073e-04
15:27567385 C T 0.056823 -7.3208e-05
15:27568381 T G 0.064367 -5.2494e-05
15:27568745 T C 0.030374 1.4335e-05
15:27572192 A G 0.028228 5.3160e-05
15:27579725 C T 0.087282 -9.8111e-05
15:27584009 T C 1.681946 1.2392e-05
15:27584055 G A 0.056385 -2.5805e-04
15:27584840 G A 0.111920 -9.9232e-06
15:27585034 A G 0.746682 -1.5565e-04
15:27585628 A C 0.706552 -6.1313e-05
15:27603847 T G 0.243143 5.1594e-05
15:27608001 C A 0.784057 1.2881e-05
15:27610684 A G 0.471533 -1.1367e-04
15:27613825 A G 0.096065 2.4382e-04
15:27617904 G A 0.191188 1.0788e-04
15:27624553 A C 0.610941 4.1966e-05
15:27627896 A G 0.043081 4.2338e-05
15:27627997 T C 0.698629 2.3457e-05
15:27628446 C A 0.178698 8.7924e-05
15:27632008 T C 0.035599 -6.1616e-05
15:27632360 A G 0.143177 -1.2721e-04
15:27633735 C T 0.273250 7.4082e-05
15:27634867 A G 0.986679 3.6884e-04
15:27639974 T C 0.925633 9.4409e-05
15:27640280 A G 0.073604 -1.1221e-04
15:27641793 A G 0.125059 -9.2158e-05
15:27644413 C T 0.096477 -5.8459e-06
15:27651867 G T 0.220487 -8.1676e-05
15:27656825 A G 0.351612 2.6301e-05
15:27662630 A G 0.066768 -3.5786e-05
15:27666338 T C 0.053409 6.5257e-05
15:27670360 T C 0.206109 2.6875e-05
15:27671623 T C 0.030354 -7.1094e-06
15:27674014 A G 0.116746 -5.8557e-06
15:27682831 C T 0.628822 1.9699e-05
15:27687150 G T 0.268222 6.0305e-05
15:27694127 A G 0.179669 1.6960e-05
15:27699117 G A 1.207835 -2.2613e-05
15:27702632 C T 0.035405 -2.1029e-05
15:27702715 A G 0.086639 -1.0878e-04
15:27711355 G A 0.381574 6.6232e-05
15:27726140 A T 0.076762 -6.6791e-06
15:27728222 G A 0.886340 -2.0828e-05
15:27729942 G T 0.076791 -3.2942e-06
15:27730318 C A 1.309453 -8.3259e-06
15:27733149 A G 0.122667 -5.4733e-05
15:27733405 G A 0.272478 1.3687e-04
15:27735953 G T 1.728142 1.6440e-05
15:27741652 C T 1.359276 5.7778e-06
15:27742401 T C 0.130025 -2.8017e-04
15:27744241 G A 0.032526 -1.0304e-05
15:27744850 G A 1.015930 1.0943e-05
15:27746840 C T 0.116117 -3.8410e-05
15:27747088 C T 1.272409 -2.0230e-05
15:27750543 T C 1.074656 2.0428e-05
15:27751567 A T 0.114796 -7.1950e-05
15:27755104 A C 1.048485 8.2026e-06
15:27756229 G A 0.020812 6.7688e-08
15:27761695 A G 0.037271 -1.0246e-05
15:27772767 G A 0.041244 -4.9110e-05
15:27777247 G A 0.075473 -5.6259e-06
15:27777649 C T 0.050673 -6.9693e-05
15:27786930 A C 0.068132 -1.5005e-05
15:27793176 C T 0.038939 -3.0804e-05
15:27794046 A G 0.094821 -2.3198e-04
15:27794466 T C 0.440754 -2.6228e-05
15:27796067 A G 0.064363 -2.3229e-05
15:27800409 T C 0.782100 3.0591e-05
15:27806938 T C 0.133511 8.6408e-05
15:27819158 G A 0.543566 -6.1273e-05
15:27820352 C T 1.194534 -1.6294e-05
15:27821777 A T 0.056778 4.6695e-06
15:27825696 A G 1.033847 -2.0288e-05
15:27831684 T C 0.341593 -2.5977e-05
15:27832767 A C 0.125912 4.6135e-05
15:27842478 T C 0.035070 -7.9124e-06
15:27843814 G A 0.715234 -6.2068e-06
15:27845921 A G 0.817326 3.5656e-05
15:27849152 A C 0.041143 9.1370e-05
15:27850666 C T 1.067891 -3.4825e-05
15:27869712 T C 0.705656 -4.6575e-06
15:27871975 G A 1.503887 8.7163e-05
15:27872136 C A 0.061767 -1.2588e-05
15:27874675 A C 0.043827 3.3974e-05
15:27877098 G A 0.741843 5.4146e-05
15:27878901 A C 0.705331 6.0268e-05
15:27880233 T C 1.241234 -5.0117e-07
15:27882697 T C 0.144459 8.6847e-05
15:27882962 G T 1.079245 1.8182e-05
15:27883641 G A 0.173589 -1.9116e-06
15:27890359 C T 0.149704 -4.8301e-05
15:27890491 T G 0.977861 3.0652e-05
15:27892465 T C 1.157873 -9.0604e-06
15:27895548 A G 0.977848 -1.4232e-05
15:27900905 A G 1.048235 -1.1611e-05
15:27911021 T C 0.072280 -1.1721e-05
15:27914883 T C 0.230302 -1.9619e-06
15:27918677 T C 0.065175 1.5438e-05
15:27920298 T C 1.161898 -7.8328e-06
15:27929228 C A 1.391613 4.3919e-05
15:27935236 T C 1.393044 3.3244e-05
15:27935607 A G 0.920294 -1.5497e-05
15:27935665 A C 0.035943 8.3732e-05
15:27935981 A G 0.064519 7.1513e-05
15:27938847 T C 0.341343 2.4516e-05
15:27941562 C A 0.089372 1.6535e-04
15:27943294 A G 1.252399 2.3507e-07
15:27950327 C T 1.252312 3.2219e-05
15:27950629 T C 0.062120 -2.7678e-06
15:27952333 A C 0.055937 5.5283e-05
15:27959336 C T 0.186491 7.2894e-06
15:27959872 C G 0.039764 -5.8915e-05
15:27960322 C T 0.079138 9.0158e-05
15:27964756 A G 0.069806 1.4673e-05
15:27965909 T C 0.058401 -4.4016e-06
15:27968498 T C 1.227076 2.6369e-05
15:27969055 T G 1.306938 1.0379e-04
15:27972055 A G 0.592045 -3.1012e-07
15:27972871 T C 0.052373 5.4990e-05
15:27973702 G C 0.177819 -2.2958e-05
15:27977187 C T 0.187903 -2.1483e-05
15:27980106 G T 1.114468 4.6843e-05
15:27982839 T C 0.081290 -4.2500e-05
15:27984185 A G 0.858972 -4.8022e-05
15:27985198 G A 1.765611 1.2403e-05
15:27993456 G T 0.927724 3.8391e-05
15:27995617 C G 0.159022 -1.0563e-05
15:27995705 C T 0.320086 -1.1648e-06
15:27997247 A G 0.220695 9.2005e-06
15:27997804 T C 0.234175 -2.1708e-05
15:27999376 C G 0.061075 4.2635e-06
15:27999836 G A 0.110528 1.4158e-05
15:28001858 C T 0.073325 -1.2606e-06
15:28002034 G T 0.254775 -1.8175e-04
15:28009556 G A 0.781486 -1.5773e-06
15:28016565 A G 0.107405 5.4198e-05
15:28021398 G C 0.752479 -9.5244e-05
15:28025222 G A 0.107477 1.3758e-04
15:28035453 C T 0.204771 -4.1401e-06
15:28035658 C T 0.123689 -8.5826e-05
15:28044300 T G 0.224106 -4.1119e-06
15:28051820 C T 1.223954 2.7404e-05
15:28061676 T C 1.038657 3.7631e-05
15:28070824 A G 0.436064 -5.4787e-06
15:28071397 T C 0.109437 6.7206e-05
15:28081171 T C 0.073221 -2.2427e-05
15:28082170 G A 1.120599 8.2899e-05
15:28085982 A G 0.071400 -1.8336e-04
15:28087919 A G 0.031730 -1.7448e-05
15:28100793 G A 0.571408 1.1812e-05
15:28105906 T C 0.070537 9.7081e-05
15:28113140 A C 0.079453 1.8673e-04
15:28115084 T C 0.773661 1.9997e-05
15:28122418 T C 0.563774 5.2649e-06
15:28128586 A G 0.061699 -2.6732e-05
15:28132043 C T 0.052857 3.2617e-05
15:28133374 T C 0.386829 -5.4252e-05
15:28134352 A C 0.037719 6.1837e-06
15:28151062 T C 1.166179 -1.5290e-05
15:28177187 A C 0.392119 -6.2386e-05
15:28179603 T C 0.949045 1.6834e-05
15:28179900 C T 0.678576 -8.1289e-06
15:28183475 G T 0.121975 5.1345e-05
15:28183982 T C 0.056729 -2.9026e-05
15:28184872 G C 0.325643 -9.0698e-06
15:28185038 A G 0.580250 3.3959e-05
15:28190066 T C 0.037271 3.6892e-05
15:28198772 A G 0.057197 -1.2434e-04
15:28202573 A G 1.441503 -4.7430e-05
15:28213924 C T 0.224966 4.8481e-06
15:28214759 T C 1.425781 -9.2623e-05
15:28215395 T C 0.118106 -4.2615e-06
15:28230318 T C 0.171035 9.3988e-05
15:28238902 C G 1.583625 -1.7737e-05
15:28260053 A G 0.093078 -3.1842e-05
15:28260309 T C 0.082702 3.2850e-05
15:28264501 T C 1.500456 -4.9955e-06
15:28266235 C T 0.975663 -8.0025e-06
15:28267738 C T 0.021652 4.1128e-05
15:28271711 A C 0.471721 2.6513e-05
15:28273350 C T 0.050101 -2.0615e-05
15:28280835 G A 1.818020 4.4566e-05
15:28283689 T C 0.193375 -2.0013e-05
15:28297340 A G 0.036057 -1.3814e-05
15:28300248 C T 0.149999 -1.5186e-05
15:28310095 A G 1.863896 -2.7546e-05
15:28321568 C T 0.110420 3.4003e-05
15:28327488 A G 0.167030 -8.9001e-05
15:28327835 G C 0.587342 1.3566e-05
15:28328207 T C 0.059287 -4.8917e-06
15:28328485 T C 0.163057 9.4919e-05
15:28330373 A C 0.170470 -8.9763e-06
15:28335820 G A 0.224324 3.4890e-05
15:28341609 A C 1.821312 -2.1087e-05
15:28345931 A G 0.106857 6.0950e-05
15:28365618 G A 1.571824 -4.4991e-05
15:28370102 T C 0.034506 -1.4966e-05
15:28370389 T C 0.092650 6.4399e-05
15:28379735 A C 0.042234 -6.2855e-05
15:28396894 T G 1.964362 2.7361e-05
15:28427916 A G 0.165673 -1.0072e-05
15:28474686 C G 0.020081 -4.7250e-05
15:28488888 C T 0.093487 7.9864e-05
15:28494032 A G 0.092877 8.3601e-05
15:28510460 A G 0.035343 1.1563e-05
15:28513364 C T 1.715757 1.4866e-05
15:28518229 T C 0.087168 7.3823e-05
15:28530182 T C 1.700498 -1.1573e-05
15:28539834 T C 1.734381 -1.7148e-05
15:28967950 T G 0.109719 -2.8146e-04
15:29005631 G A 0.087671 4.9183e-06
15:29037967 T C 0.170662 2.4443e-05
15:29045316 C A 1.129992 4.7769e-05
15:29079105 T C 0.072987 -3.2454e-05
15:29089343 C T 0.179402 6.9922e-05
15:29214702 G C 0.171678 1.3122e-05
15:29220838 A G 0.045820 -3.6182e-05
15:29223282 A T 0.045200 -2.9279e-05
15:29229168 A G 0.055467 1.9240e-05
15:29229254 A G 0.190811 -5.6778e-06
15:29236422 T C 0.185806 1.3587e-05
15:29239817 A G 0.041834 -4.2484e-06
15:29240911 A G 0.088758 1.4482e-04
15:29247691 G T 0.109745 -3.9034e-05
15:29251982 A G 0.043925 -3.9055e-05
15:29255039 C T 0.081339 4.7277e-04
15:29255402 T C 0.176322 1.0215e-05
15:29257130 G A 0.207309 -1.4419e-05
15:29258617 T C 1.932199 5.5449e-05
15:29264396 G A 0.070215 5.8490e-05
15:29264716 C T 0.070624 5.2185e-05
15:29266171 G A 0.157137 -4.1359e-05
15:29268440 T C 0.030409 9.0126e-06
15:29272254 C A 0.063727 -9.9360e-05
15:29277835 G T 0.060994 1.5391e-04
15:29286479 A G 0.081958 3.7286e-04
15:29286504 C T 0.214567 2.8639e-05
15:29287244 G A 0.032633 -1.1052e-05
15:29288022 G A 0.112556 -2.1735e-05
15:29303803 G A 0.100784 6.0480e-05
15:29309360 C G 1.677931 7.1297e-05
15:29318648 A G 0.247930 1.1927e-05
15:29332198 A G 0.498716 2.4150e-04
15:29333789 T C 0.235314 2.1560e-05
15:29338209 C T 0.241413 1.0893e-04
15:29338323 T C 0.154608 -2.8864e-05
15:29338326 G A 0.761265 1.8296e-04
15:29338980 G C 0.047599 9.0248e-05
15:29339209 A G 0.049832 7.9071e-05
15:29339499 A G 0.434090 -9.4374e-06
15:29339947 G A 0.399189 4.5576e-06
15:29341728 A G 0.023613 -6.4605e-05
15:29346242 A G 0.040202 -1.5292e-05
15:29347019 C T 0.363106 1.1099e-06
15:29351733 A G 0.044639 4.0615e-05
15:29357554 T C 0.343657 -1.5056e-05
15:29357975 T C 0.060040 4.1171e-05
15:29362955 A G 0.087548 -1.6360e-04
15:29368221 G A 0.284020 -1.8664e-05
15:29371960 A G 0.163700 -2.2644e-04
15:29380388 C T 0.033947 1.8895e-05
15:29380709 A G 0.040367 -1.9549e-05
15:29380796 A G 0.050199 7.4669e-05
15:29383916 C T 1.714588 -1.9596e-05
15:29394009 T C 0.274432 1.1181e-05
15:29399791 T C 1.755871 -4.8376e-05
15:29405523 G A 1.806797 -1.4679e-06
15:29408246 G A 0.036473 -6.5155e-05
15:29410723 A C 1.673328 -9.2167e-07
15:29412668 A G 1.700540 -5.9768e-06
15:29415560 A G 1.669703 1.6410e-05
15:29415698 G A 1.781029 1.0019e-05
15:29416901 G A 0.130083 1.5208e-05
15:29417584 T C 0.098862 4.6996e-06
15:29418520 T C 1.576991 1.6436e-05
15:29418745 T G 1.583145 3.0355e-05
15:29420381 T C 1.609007 1.1132e-05
15:29421113 T C 0.053454 -1.0334e-05
15:29421845 T C 0.142226 2.9565e-05
15:29421969 G C 0.357750 1.5644e-05
15:29422046 G A 0.693335 -4.7801e-05
15:29422188 G C 1.879527 -4.0405e-05
15:29422495 G A 1.957546 -1.8665e-05
15:29422682 G T 1.933628 -1.1234e-05
15:29423491 G A 1.223402 1.1153e-05
15:29423635 A G 0.055895 -1.4416e-05
15:29423991 T C 1.157059 -2.4997e-06
15:29424902 A G 1.950700 4.8780e-05
15:29426782 A G 0.553881 -1.5846e-05
15:29428499 A G 0.022178 -1.3521e-04
15:29429017 C G 0.895886 1.9418e-05
15:29431415 A G 0.068599 -1.1882e-05
15:29431765 G A 0.539295 2.5063e-05
15:29432482 A G 0.086655 -2.4885e-05
15:29433244 A C 0.110719 -9.8160e-06
15:29436224 A G 0.052429 4.2960e-05
15:29438477 A G 1.295149 -6.8317e-06
15:29441017 A G 0.533365 -2.1383e-05
15:29442525 A C 0.717425 -7.4233e-05
15:29443949 G A 0.105685 -3.3805e-05
15:29447049 T C 0.145900 -5.5660e-05
15:29448057 G A 0.156189 -5.0424e-05
15:29449729 G A 1.385803 -1.3040e-05
15:29450276 G T 0.591886 -1.8715e-05
15:29451629 A G 1.144524 5.6854e-07
15:29464042 G A 0.037232 2.7402e-06
15:29467605 T C 0.473348 1.5684e-05
15:29479038 A G 0.301702 -4.5867e-06
15:29484305 C A 0.073841 -1.2343e-04
15:29484720 G A 0.673124 -5.5615e-06
15:29484766 A G 0.046119 1.4181e-05
15:29491711 C T 1.831013 3.2636e-05
15:29500246 C T 0.649826 1.0744e-05
15:29500299 T C 0.697152 7.5892e-06
15:29501903 A G 0.065564 -1.7618e-05
15:29503654 A G 0.052873 5.0807e-05
15:29515875 T C 0.118993 1.6027e-05
15:29518878 A G 0.044824 1.1940e-05
15:29519813 G A 0.770804 -1.4911e-05
15:29542664 T C 0.054568 1.0102e-05
15:29547310 C T 1.587270 -4.9323e-06
15:29549093 C T 0.057693 -5.8316e-05
15:29551684 T C 1.225742 1.6806e-05
15:29553262 C T 0.474828 -9.1361e-06
15:29554396 T C 0.359662 -3.6221e-05
15:29559412 C T 0.083984 -6.4907e-05
15:29563377 A G 0.194609 3.9431e-05
15:29565737 C A 0.117944 -5.1442e-05
15:29573857 G C 0.424658 1.1490e-05
15:29576122 T C 0.098187 2.5630e-05
15:29581108 C T 0.031555 -1.1736e-05
15:29582833 A G 1.379084 -4.0243e-05
15:29584350 C A 0.060773 -1.3792e-05
15:29586859 A C 0.063039 -4.2439e-05
15:29589533 C T 0.568727 -4.8012e-05
15:29589596 T C 0.080702 -1.1823e-05
15:29590987 T C 0.159977 -1.1625e-05
15:29596392 A G 0.143277 2.1311e-04
15:29596830 A G 0.085117 4.2159e-05
15:29597481 T C 0.262439 -9.0008e-05
15:29599308 C T 0.749860 1.6577e-05
15:29612806 G A 0.150603 1.2869e-04
15:29622949 A C 0.361986 1.2354e-05
15:29625567 A G 0.112446 4.6150e-05
15:29625790 C T 0.086074 -2.5965e-05
15:29631841 T C 1.585160 7.0581e-05
15:29634514 C T 1.541674 5.0915e-05
15:29640072 A G 0.101014 -8.8839e-05
15:29640835 C G 0.132767 1.9226e-05
15:29641797 A C 0.061221 -1.2892e-05
15:29650220 C A 0.066405 2.2510e-05
15:29662356 T C 0.319703 -6.6404e-05
15:29665115 C T 0.172856 8.9901e-05
15:29669194 T G 0.690115 -2.8909e-06
15:29670077 A G 0.051439 -5.6688e-05
15:29670291 A C 0.510440 -2.0190e-05
15:29672268 T G 0.046917 -4.1192e-05
15:29675684 C T 0.109989 1.0131e-05
15:29678918 G A 0.133611 3.0883e-05
15:29683194 T C 0.034717 1.5275e-05
15:29686861 T C 1.581366 4.6929e-05
15:29689274 A G 1.459371 1.7942e-05
15:29689858 T C 0.105110 9.4080e-05
15:29699568 T G 0.059222 -5.7664e-05
15:29703452 A G 0.615771 -1.4510e-05
15:29704164 A C 0.082526 3.5447e-05
15:29711630 A G 1.399539 -5.4976e-05
15:29716072 C G 0.219410 5.0457e-05
15:29716756 C T 0.032639 5.8809e-06
15:29723116 T C 0.458579 -5.5502e-06
15:29725127 T G 0.032227 -6.2650e-05
15:29726212 T C 0.088895 -4.4227e-05
15:29729879 G A 0.184755 8.7209e-06
15:29731444 A G 0.280303 -1.5802e-05
15:29732274 C T 0.135328 1.3947e-05
15:29733283 G A 1.310463 2.0795e-05
15:29733674 C T 0.686353 4.1971e-05
15:29734640 T C 0.302611 -2.0285e-05
15:29736521 T C 0.154839 4.0607e-05
15:29742075 C T 0.148529 -2.7303e-05
15:29750898 C A 1.318885 9.4316e-06
15:29759450 C T 0.152167 -1.6383e-05
15:29767385 G A 0.121420 6.3810e-05
15:29769590 T C 0.844649 -1.4976e-07
15:29771753 T C 0.837385 -1.5559e-06
15:29781967 T C 0.048144 3.1480e-05
15:29784032 A G 0.041448 -9.8620e-06
15:29805471 T C 0.055106 3.2581e-05
15:29807639 C T 0.024470 2.0702e-05
15:29822324 A G 0.234574 -3.2090e-07
15:29822375 A G 0.025904 -8.1785e-05
15:29838320 C T 0.764680 -1.2617e-05
15:29849529 A G 0.034820 5.6191e-05
15:29850789 T C 1.765903 -4.5114e-05
15:29851297 T C 0.695146 -8.8717e-06
15:29854611 C T 1.201860 2.7181e-05
15:29859473 T C 0.068255 -4.1076e-06
15:29861076 C G 0.076736 -6.2637e-05
15:29861464 T C 1.452292 -1.8607e-05
15:29867549 T C 0.149697 -6.6205e-05
15:29870870 C T 0.110557 7.1079e-05
15:29873571 T C 1.303312 1.7230e-05
15:29880257 C T 0.023197 -1.3772e-05
15:29889806 C T 1.074458 1.2041e-04
15:29891529 G A 1.468294 1.7694e-04
15:29891949 G A 1.041107 -2.6386e-05
15:29892225 T C 1.582184 4.0034e-05
15:29893544 C T 0.529249 -1.7246e-05
15:29895169 T C 0.686256 -1.7730e-05
15:29895537 T C 0.055398 -9.0006e-06
15:29895763 T C 0.104620 2.6275e-05
15:29900518 C A 0.436401 -9.7127e-06
15:29905211 G C 0.075921 -4.8296e-05
15:29905871 A G 0.041770 2.1907e-05
15:29906219 C A 0.095393 1.6398e-05
15:29908263 A G 0.309875 7.4589e-06
15:29916625 C G 0.035457 4.7555e-06
15:29920190 T G 0.098265 -9.9948e-07
15:29920649 C T 0.202843 4.6135e-06
15:29923863 A G 0.033723 1.0465e-04
15:29935374 A G 0.087700 3.3869e-05
15:29940138 A G 0.029027 1.9746e-06
15:29942164 C T 0.094727 4.4387e-05
15:29946073 A G 0.064431 -5.3952e-06
15:29954465 G A 0.177601 7.1739e-05
15:29954720 C T 0.118288 5.7311e-05
15:29962336 C T 0.085454 2.2621e-05
15:29967322 T C 0.207040 2.2745e-05
15:29970704 T C 0.483150 6.7440e-05
15:29974371 T C 0.040569 8.2742e-06
15:29979119 A G 0.210844 2.9313e-05
15:29984551 A G 0.062698 9.9208e-05
15:29989397 C T 0.094214 -2.8399e-05
15:29999311 C G 0.058982 1.0078e-05
15:30002920 T G 0.051627 2.6852e-05
15:30004782 A G 0.051679 5.7797e-06
15:30008889 A G 1.651280 4.3489e-05
15:30008977 G T 0.126205 -2.6046e-05
15:30017752 A G 0.033288 3.0676e-05
15:30018627 C T 0.211850 -4.1422e-06
15:30028869 C T 0.036648 1.2260e-05
15:30048639 G T 0.055820 9.5786e-06
15:30053844 G A 0.034418 2.2784e-05
15:30059722 C A 0.185745 -5.1103e-05
15:30060312 C T 1.408721 3.2939e-05
15:30063422 G A 0.025749 -1.5962e-04
15:30065373 A G 0.048800 6.5101e-06
15:30070906 C T 0.163515 -1.8884e-05
15:30079648 C T 0.092312 -5.5724e-05
15:30090925 T C 0.052003 1.1295e-05
15:30091061 A G 0.398332 -1.7971e-05
15:30100531 A G 0.028303 5.1731e-05
15:30103837 A G 1.963018 -7.4868e-06
15:30105659 A G 0.029582 -4.1030e-05
15:30127988 C T 0.023447 1.7170e-05
15:30137553 A C 0.041669 -1.6133e-06
15:30156227 A G 0.917655 3.7079e-05
15:30156543 A G 0.597095 9.4200e-06
15:30158508 G T 0.454363 4.5487e-06
15:30160474 T C 0.502816 1.2573e-04
15:30163679 C T 0.135909 4.5891e-06
15:30164474 G A 0.126422 -1.1899e-04
15:30165568 A G 0.028842 9.7781e-05
15:30167418 A G 1.500141 1.4511e-04
15:30174376 G A 1.187987 4.1612e-05
15:30181159 G A 0.056892 5.9677e-05
15:30182766 G A 0.109018 3.9452e-05
15:30187945 T C 0.217475 3.2283e-05
15:30188232 T C 0.220120 -1.3321e-04
15:30196477 A G 0.096681 -3.0883e-04
15:30200027 A G 0.125153 5.4420e-05
15:30200785 A G 0.663948 -7.6470e-06
15:30201734 C T 0.036875 3.7936e-05
15:30204627 C T 0.323413 4.6099e-05
15:30208654 C T 1.204651 -1.4000e-05
15:30209682 G A 0.318437 -8.7899e-06
15:30213027 A G 0.048420 -1.1629e-04
15:30217020 A G 0.363881 1.8073e-04
15:30228071 T C 0.092497 4.6616e-05
15:30233524 A G 0.729992 -1.6907e-06
15:30234960 G A 0.046654 -9.7789e-05
15:30238158 A C 0.445535 -1.7290e-05
15:30245787 A G 0.236817 -6.2385e-05
15:30245854 T G 0.825093 3.9540e-06
15:30251872 G C 0.812886 2.7025e-07
15:30253772 C T 0.721492 -9.3786e-06
15:30256917 A G 0.429218 5.2550e-05
15:30263770 A G 0.120297 7.0191e-05
15:30265887 A G 0.329363 -9.5763e-07
15:30267942 C T 0.453169 3.7988e-05
15:30272043 T G 0.182801 -1.6436e-05
15:30280397 G A 0.069985 -7.7984e-05
15:30281136 C T 0.021571 4.8933e-06
15:30282179 G A 0.108048 -2.5828e-05
15:30286732 G A 0.149077 2.4026e-07
15:30290306 T C 0.222539 -2.6971e-06
15:30290337 C A 0.143829 1.6744e-05
15:30290732 A G 0.374832 7.4144e-06
15:30295600 T C 0.487301 -1.2315e-05
15:30299978 T C 0.073383 2.3820e-06
15:30301069 T C 0.048193 -8.5708e-06
15:30301235 C T 1.532196 1.3362e-05
15:30303846 T C 0.379334 8.8013e-05
15:30307562 C T 0.084243 2.6013e-05
15:30312441 A G 0.097386 2.6866e-05
15:30316012 T C 0.881566 4.8469e-05
15:30326188 C T 1.908557 2.0971e-05
15:30330646 C G 1.966523 -1.3553e-04
15:30331409 T C 0.049689 4.4465e-05
15:30333884 G A 0.867161 1.5758e-04
15:30335997 T G 0.638819 1.0720e-04
15:30338191 G A 0.897694 2.4598e-04
15:30339758 G A 0.737695 2.8236e-05
15:30351434 A G 0.218738 3.1173e-05
15:30354303 G A 0.831877 1.6929e-05
15:30355701 G A 0.062292 1.9514e-05
15:30358323 G A 0.033217 -4.5968e-05
15:30360188 G A 0.463568 1.2594e-05
15:30360680 A G 0.767945 1.5206e-05
15:30366036 T C 0.303046 -2.8311e-05
15:30366177 A G 0.106928 -4.7407e-05
15:30366470 A C 0.068917 -6.8079e-05
15:30367660 G C 0.126422 5.9761e-05
15:30579273 G T 0.175998 -4.9311e-05
15:30946160 T C 0.265201 2.9484e-06
15:30947569 C G 0.160665 2.7597e-05
15:30952864 T G 0.065684 3.7713e-05
15:30964572 A G 0.574472 3.8792e-05
15:30967896 T C 0.241104 1.3983e-05
15:31015482 T C 0.241529 -1.2616e-05
15:31016584 C T 0.631055 -4.9437e-06
15:31032053 A G 1.089167 -2.6669e-06
15:31077887 G T 0.301884 4.1279e-05
15:31089708 A G 0.138016 -8.0023e-05
15:31090292 A C 0.057352 2.4260e-05
15:31092983 G A 0.074234 -3.7907e-05
15:31094479 G A 0.195151 -4.9230e-05
15:31108980 C A 0.552868 -1.1078e-04
15:31115226 T C 0.085100 -8.0153e-06
15:31120851 T C 0.041166 -2.5948e-04
15:31133420 G A 0.992356 3.3681e-05
15:31133838 C T 0.035963 -1.0127e-04
15:31140700 T C 0.193142 9.1525e-06
15:31162371 A G 0.022087 -1.3221e-05
15:31164595 C T 0.692884 -1.9353e-05
15:31173543 C T 1.950418 7.4303e-05
15:31174519 G A 1.969470 8.1235e-05
15:31179800 G A 0.121394 -5.2590e-05
15:31180459 C T 1.968555 8.8247e-05
15:31182921 A C 0.084896 -1.8599e-04
15:31185126 T G 1.970626 7.2875e-05
15:31190263 A G 0.196783 -1.2013e-04
15:31197564 A G 0.863516 -3.5119e-05
15:31200510 G T 0.056356 2.8615e-05
15:31202220 A G 0.028826 3.9380e-05
15:31202961 A G 0.022305 -7.1128e-05
15:31203418 T C 0.040225 -8.0963e-06
15:31204637 T C 0.038754 1.2327e-06
15:31208749 G A 1.175537 -1.3417e-05
15:31209626 C T 0.073974 8.9332e-08
15:31210406 T C 0.057378 -2.9290e-05
15:31216863 G A 0.042023 -3.9797e-05
15:31217593 C T 0.022905 -2.2819e-05
15:31221493 T C 0.035038 7.8540e-05
15:31223883 C T 0.052617 -3.3316e-06
15:31231255 G A 0.898797 -3.8047e-05
15:31232534 T C 0.040893 -2.5629e-05
15:31233220 T C 1.748954 -1.7238e-05
15:31234064 T C 0.314348 8.2064e-05
15:31237882 G C 0.062542 -2.7984e-07
15:31246390 G C 0.022376 2.9421e-05
15:31246840 G A 0.675402 1.6987e-05
15:31251781 C T 0.777640 -3.6586e-05
15:31255011 G T 1.687376 -4.8236e-05
15:31256980 A C 1.569152 -2.0868e-05
15:31262112 C T 0.073828 1.0488e-05
15:31265698 A C 0.040731 8.4277e-05
15:31282611 C T 0.039627 -3.3869e-07
15:31285698 A G 0.108340 -5.9976e-05
15:31293192 A G 0.079450 1.4920e-05
15:31294159 T C 0.032646 -1.1343e-04
15:31294654 T C 0.116058 -4.0525e-05
15:31294714 A C 0.106006 1.0649e-04
15:31295151 G T 0.125809 1.1977e-05
15:31295788 C A 0.569717 1.1710e-05
15:31299698 G T 0.025168 -6.3034e-06
15:31302553 A G 0.124958 -9.9885e-06
15:31303812 A G 0.057722 7.8177e-06
15:31304253 A G 0.684406 -1.3684e-05
15:31307667 A G 0.340635 7.7934e-05
15:31309742 C A 0.050355 6.8776e-05
15:31315963 A C 0.042672 -2.1016e-05
15:31316080 C G 0.273938 -6.1823e-05
15:31317385 G A 0.488135 -4.1796e-05
15:31321133 A G 0.086139 2.1896e-05
15:31322814 G A 0.094802 -4.9691e-05
15:31326070 G A 0.271095 2.3306e-05
15:31328528 T G 1.187806 2.2479e-05
15:31329944 A G 0.258664 -8.4483e-06
15:31330280 G A 1.680822 2.1536e-06
15:31330313 G A 0.492504 -2.1251e-05
15:31332966 G T 0.216641 -2.1726e-05
15:31334362 T C 0.071111 4.1603e-05
15:31334684 T C 0.230088 -3.0632e-05
15:31341342 T C 0.064613 -2.8451e-05
15:31341961 C T 0.037514 -4.0922e-05
15:31342744 T C 1.125585 2.6632e-05
15:31348374 A G 1.377007 4.7594e-05
15:31352749 T G 0.029760 8.6697e-05
15:31357430 T C 0.051104 7.5206e-05
15:31357591 A G 1.252705 3.0850e-06
15:31358584 A G 0.035927 -4.3062e-05
15:31359552 T C 0.219637 -3.7559e-05
15:31360600 A G 0.211402 -1.0502e-04
15:31362352 T C 1.640225 -6.0096e-05
15:31362654 A G 0.369107 -2.8845e-05
15:31363537 T G 0.048057 3.7174e-05
15:31364474 A G 1.015992 1.4465e-05
15:31367377 C T 0.469800 -3.1007e-05
15:31368604 G A 0.671202 7.8173e-06
15:31369123 G A 1.594369 -7.2325e-06
15:31369357 A G 0.225658 2.4009e-05
15:31369417 T C 0.925491 -1.2463e-05
15:31377573 T C 0.506279 -1.3462e-05
15:31378121 A G 0.061114 2.9343e-05
15:31379428 G A 0.192885 3.5128e-05
15:31380857 G T 0.203064 -3.0982e-06
15:31381875 G C 0.287200 3.8950e-06
15:31383118 C A 0.021831 -4.9968e-06
15:31386501 G C 0.170249 -8.9895e-06
15:31388787 A G 0.412175 -1.6102e-05
15:31393474 T C 0.364855 1.5629e-06
15:31394537 A G 0.790912 -1.4567e-05
15:31403595 C T 0.101066 4.1479e-06
15:31403696 T G 0.053964 1.8373e-05
15:31404095 A C 0.396667 8.4839e-05
15:31404216 T C 0.078482 2.4634e-06
15:31404294 C T 1.248109 1.0956e-05
15:31404854 C T 0.855992 -3.6253e-05
15:31419944 A G 1.051728 2.4832e-05
15:31421870 T C 0.266749 2.8745e-06
15:31424105 C A 0.102108 1.0063e-05
15:31424282 C T 0.463779 1.4917e-04
15:31425239 C T 0.208562 -2.8377e-05
15:31426238 T C 0.044616 -2.5002e-05
15:31430678 T C 0.248323 -1.8945e-05
15:31431534 A G 0.046041 -3.3622e-05
15:31437711 T C 0.103955 3.2053e-05
15:31440697 G A 0.917707 5.9876e-05
15:31443039 T C 0.033723 3.0763e-05
15:31449628 A G 0.743959 3.4198e-05
15:31456678 C T 1.566387 3.5971e-05
15:31462708 T C 0.451510 7.5152e-06
15:31464648 T C 0.386176 1.7471e-05
15:31467723 A G 0.373200 6.5528e-05
15:31468923 A G 0.954222 -3.1364e-05
15:31469928 T C 0.572797 -9.1316e-05
15:31470253 C T 0.136935 -1.3049e-05
15:31470766 T C 1.667593 2.4918e-07
15:31471472 A G 1.193375 -3.2132e-07
15:31471797 T C 0.026807 4.0307e-05
15:31472389 T C 0.140703 -1.0809e-05
15:31478183 A G 1.268141 -7.0065e-05
15:31492200 G C 0.134150 1.7741e-05
15:31493063 T C 0.890732 -2.6776e-05
15:31505262 A G 0.161720 4.9170e-06
15:31508771 A G 1.977202 3.3315e-05
15:31509509 A G 0.744105 -4.4787e-05
15:31512652 C T 0.213265 1.0019e-05
15:31515046 A G 0.096039 6.7103e-06
15:31516008 C T 0.505162 2.4849e-06
15:31524606 G A 0.805638 1.0863e-05
15:31526835 C T 0.505815 6.7068e-06
15:31531311 T G 0.024483 -8.9992e-05
15:31532310 A G 0.121583 1.4291e-04
15:31536104 A G 0.280222 -2.8154e-05
15:31536384 A T 0.083562 1.2826e-04
15:31537376 T C 0.844408 1.1086e-05
15:31543728 T G 0.035677 -7.2617e-06
15:31543927 A C 0.216755 -4.0990e-05
15:31546903 G A 1.932972 -1.2605e-05
15:31548996 T G 0.026537 -1.1576e-05
15:31552308 A C 0.039991 -1.7790e-05
15:31555326 T G 1.356186 -5.8341e-05
15:31557797 T C 0.076782 5.2562e-05
15:31559304 T G 1.493643 -6.2414e-05
15:31560204 T C 0.022013 -3.5350e-05
15:31561977 C T 0.239968 -1.8132e-05
15:31562004 G A 0.059965 4.2154e-06
15:31572833 G A 0.151606 4.7400e-06
15:31573032 G A 0.039822 -1.0483e-06
15:31573640 A G 0.082676 -7.7521e-05
15:31576391 C A 0.833301 -1.7029e-06
15:31585280 A C 0.231393 3.0701e-06
15:31585420 G A 0.274909 1.0459e-05
15:31588134 C A 0.400393 6.6469e-06
15:31589150 A C 0.056431 2.9956e-05
15:31589322 T G 0.035466 2.0086e-05
15:31589784 A G 0.982668 4.0922e-05
15:31590959 G C 1.056236 -7.6189e-05
15:31591177 T C 0.090793 -2.6623e-05
15:31593069 G A 0.061085 5.0042e-05
15:31599925 T C 1.545874 1.1495e-05
15:31604699 T C 0.059816 7.7113e-06
15:31609890 T C 0.268875 -7.3289e-05
15:31610114 A G 0.902254 3.8431e-05
15:31611736 C T 0.109596 3.5891e-05
15:31612248 C A 0.033434 -3.4756e-06
15:31613001 A G 0.049417 4.1257e-05
15:31616674 T G 1.966471 1.5433e-05
15:31624187 A G 0.069173 2.8626e-05
15:31624505 A C 0.649228 1.4924e-05
15:31629058 A G 0.067495 -5.6395e-05
15:31633161 C T 0.713261 1.8343e-05
15:31636187 T C 0.031740 -1.2028e-05
15:31642518 T C 0.062078 -1.3601e-05
15:31647900 C A 1.028559 3.0520e-05
15:31651025 T C 1.718830 8.8532e-05
15:31663699 T C 0.040315 -9.6581e-05
15:31665443 T C 1.168221 -5.5391e-05
15:31672128 A G 0.967059 -5.4651e-05
15:31681962 G T 1.288323 3.9046e-06
15:31687478 T C 1.349084 2.3835e-05
15:31690382 T C 0.058985 -4.4957e-05
15:31693502 T C 1.826336 4.1068e-05
15:31697008 T C 0.030111 -6.4460e-05
15:31697166 A C 0.036262 -1.5904e-05
15:31719612 A G 0.242081 6.2362e-05
15:31722729 G T 1.825813 2.4971e-05
15:31724494 T C 0.035723 -1.6848e-05
15:31726802 A G 0.180363 6.1619e-05
15:31730442 G A 0.456976 -1.8548e-05
15:31731091 T G 0.111858 -8.2121e-05
15:31731252 T C 0.048384 6.9632e-05
15:31734314 A G 0.042500 8.3755e-05
15:31734436 G A 0.164079 -4.3437e-05
15:31734651 T C 0.042899 -1.5855e-05
15:31737144 G A 1.243156 -5.5492e-06
15:31740365 T C 0.064883 6.3799e-06
15:31747408 A G 0.579721 -4.2838e-05
15:31749722 A G 0.213379 -1.3991e-05
15:31752043 C G 0.175271 1.8429e-04
15:31756057 G A 0.605284 -9.2854e-06
15:31756943 T C 0.025934 -3.4686e-05
15:31757066 T C 0.037686 3.2978e-05
15:31764411 C T 0.468171 1.4673e-05
15:31776837 G C 0.097522 -3.6417e-05
15:31778703 C T 0.056106 -8.5599e-06
15:31783766 A G 0.592308 1.0663e-05
15:31788724 T C 0.045304 4.6622e-05
15:31792440 T C 0.051432 7.5378e-05
15:31793704 C T 0.110758 8.0255e-05
15:31799185 A G 0.288323 -1.4382e-05
15:31805820 A G 1.421419 -8.6987e-06
15:31807585 A G 0.847015 3.0668e-05
15:31807613 T C 1.037206 -2.1439e-05
15:31808187 G A 0.143076 -8.0050e-05
15:31808641 A G 0.801451 -2.7745e-05
15:31809125 T G 0.054227 -9.6283e-05
15:31821038 T C 0.032886 6.6956e-05
15:31822531 G A 1.153732 -1.6517e-05
15:31823108 C T 0.337678 2.5654e-05
15:31824703 T C 0.833886 -2.4378e-05
15:31824844 A G 0.182723 -7.7390e-05
15:31829141 C T 0.094607 2.9613e-05
15:31829707 T C 0.593512 -6.3888e-05
15:31830110 C G 0.063513 -3.6448e-05
15:31831200 G A 0.456989 2.0711e-04
15:31833911 A G 0.192665 1.4309e-05
15:31836615 C T 0.039339 3.0874e-05
15:31843042 C T 1.803866 1.1126e-05
15:31848910 G A 0.931326 3.7212e-05
15:31859828 G A 0.374599 3.4675e-05
15:31864031 T C 0.026515 -1.4783e-05
15:31866748 A G 0.511225 4.5209e-06
15:31875013 C T 0.065094 2.6587e-06
15:31885744 G A 0.419750 3.8596e-05
15:31886121 A G 0.110245 2.0316e-05
15:31887781 C T 0.347205 5.0010e-06
15:31888842 G T 0.061763 -1.5005e-05
15:31901466 G A 0.042078 5.7058e-06
15:31907178 A T 0.034590 8.5239e-05
15:31928262 G A 0.419160 3.0595e-05
15:31947951 G A 0.463588 5.1474e-05
15:31950464 G A 0.420072 5.2318e-05
15:31974435 G A 0.399906 6.5386e-05
15:32005244 C T 1.476389 -4.5135e-05
15:32029447 C A 0.024973 -5.6860e-05
15:32040133 A G 0.237368 1.1393e-05
15:32050294 G T 0.062854 -2.6236e-05
15:32051488 C T 0.315390 -6.5941e-06
15:32051609 T G 0.368257 2.9401e-05
15:32052058 C T 1.481933 -4.0796e-05
15:32058551 A G 0.053850 1.8934e-05
15:32065095 C T 0.048349 9.5551e-05
15:32068396 A G 0.523063 -7.0764e-05
15:32077941 G T 0.460994 2.6781e-05
15:32079694 A G 0.043649 1.3119e-05
15:32080604 T C 0.030364 -3.5532e-05
15:32087882 A G 0.323498 8.0588e-06
15:32089423 A G 0.030387 5.4287e-05
15:32106423 C T 0.076519 2.3087e-05
15:32108005 A G 0.749003 3.1947e-05
15:32108988 C T 0.070348 -1.7994e-05
15:32113313 C T 0.197481 2.4958e-05
15:32114862 T C 0.028855 -3.1339e-05
15:32121045 T C 0.032763 -1.2702e-05
15:32121779 T C 0.030763 2.6350e-05
15:32133145 T C 0.051510 3.0713e-05
15:32134915 C A 0.084432 1.0256e-05
15:32138042 T C 0.048741 -4.6104e-05
15:32144602 C T 0.026281 -8.6788e-05
15:32159051 A C 0.045236 -3.9198e-05
15:32161427 C T 0.091702 5.4634e-05
15:32161606 T C 0.635207 -8.7235e-05
15:32170190 T G 0.043960 5.7648e-06
15:32171082 G A 0.049816 2.3909e-05
15:32172334 C T 0.046908 -1.3956e-05
15:32173268 C A 0.993028 -5.8986e-05
15:32176304 C T 0.926412 7.8068e-05
15:32182005 G A 0.112923 1.5392e-04
15:32184202 T C 0.116526 -3.6120e-05
15:32193644 T C 1.346925 7.5319e-06
15:32196218 A G 0.169256 2.0268e-04
15:32196831 G A 0.039575 7.7294e-05
15:32196899 C G 0.696714 -5.0346e-05
15:32203666 A T 0.132281 -8.2209e-06
15:32206063 A G 0.764900 -3.5860e-05
15:32210501 G A 1.408001 -9.5229e-05
15:32212112 G T 0.670559 -1.1688e-04
15:32214809 T C 0.040559 5.5611e-05
15:32223424 A G 0.610782 -3.7175e-04
15:32226062 A G 0.136513 -1.3171e-05
15:32234791 T C 0.196965 -7.6190e-05
15:32244400 G A 0.124760 -8.4544e-06
15:32253405 A G 0.050650 -9.4012e-06
15:32257903 A G 1.291368 9.3235e-05
15:32264058 A G 0.023266 -1.2697e-04
15:32271084 A G 0.617462 -9.2216e-05
15:32273666 G A 0.136309 9.2578e-06
15:32273716 A G 0.054168 -2.0932e-05
15:32289519 A G 0.050144 -9.3721e-05
15:32291665 A G 0.025934 -6.0669e-05
15:32294270 T C 0.074139 -3.7183e-05
15:32295887 A G 0.108122 1.3489e-05
15:32297862 C T 1.173203 5.2165e-05
15:32299546 C T 0.737532 -7.5261e-06
15:32301397 C T 0.103828 -1.9786e-05
15:32304780 G A 0.846187 2.6286e-05
15:32311906 C T 0.179376 3.0681e-05
15:32312000 A C 0.046434 -1.0260e-04
15:32314297 T G 0.046028 -9.0542e-06
15:32314501 C T 0.093893 1.3098e-05
15:32320048 C T 0.053159 -9.1210e-05
15:32320167 A G 1.584028 -1.0949e-05
15:32320320 A G 0.030150 3.8514e-05
15:32336230 G C 0.562833 1.7366e-05
15:32337237 C T 1.567637 2.9166e-05
15:32351960 C G 0.084876 8.4539e-05
15:32353454 A G 0.106522 -4.7257e-05
15:32360563 A G 1.813252 -4.5004e-05
15:32367451 C T 0.047917 -1.1552e-04
15:32373693 T C 1.154868 -5.0954e-05
15:32379161 A G 0.221500 4.6758e-05
15:32385467 A G 0.877424 -6.6019e-05
15:32391346 A G 1.615557 2.6778e-05
15:32396631 T C 0.816037 -2.6914e-05
15:32402112 A G 0.441507 9.1015e-05
15:32403369 A G 0.103202 3.6191e-05
15:32404404 A G 0.056898 -6.4150e-05
15:32407729 G C 0.126919 -1.9273e-05
15:32408359 A G 0.296039 -2.6243e-05
15:32411085 T G 0.051591 3.2735e-05
15:32413895 A G 0.079287 1.5842e-04
15:32414173 T C 0.070998 -1.0535e-04
15:32414984 G C 0.038965 4.8203e-07
15:32417333 A G 0.938977 6.1275e-06
15:32420579 C T 0.046677 -2.1586e-05
15:32423604 A G 0.046956 2.4432e-05
15:32425204 T C 0.072380 -6.5812e-05
15:32429401 G A 0.698797 1.3786e-05
15:32439006 A G 0.238050 -3.4326e-05
15:32442419 C T 0.060686 -7.8279e-05
15:32442586 C T 0.421201 1.9502e-04
15:32442808 G A 0.356669 9.3012e-05
15:32443813 T C 0.559139 -3.7377e-05
15:32444185 C T 0.278972 -8.8983e-05
15:32444995 C A 0.286220 6.2809e-06
15:32902065 T G 0.793106 -9.8168e-05
15:32925302 A G 0.026450 -5.1834e-05
15:32925874 T G 0.693747 -1.0340e-04
15:32927476 T C 1.549405 -1.0986e-04
15:32929624 G A 0.073458 -7.0097e-06
15:32934093 A G 1.165634 -1.7831e-05
15:32935490 G A 0.110313 -8.2016e-06
15:32936148 C T 0.224973 -1.0850e-04
15:32937244 A G 0.161405 -1.1873e-04
15:32937554 G A 0.072328 -6.3267e-06
15:32940381 G A 0.770292 2.4094e-05
15:32944856 G A 0.339808 -1.1994e-05
15:32944870 G A 0.452743 5.9449e-05
15:32945748 C A 0.075831 3.0344e-05
15:32947045 G T 0.442117 -7.6961e-05
15:32948906 T C 0.097600 1.6339e-05
15:32949592 A G 0.404791 3.6932e-05
15:32950759 C T 0.204599 -2.8922e-06
15:32954049 G A 0.038735 -9.6815e-05
15:32955095 T C 0.544121 1.0741e-05
15:32956442 T C 0.481390 -2.7071e-05
15:32963205 G A 0.425366 -6.8815e-06
15:32963817 C T 1.915581 -4.0083e-05
15:32965357 A G 0.165686 -4.0056e-05
15:32967839 A G 0.257784 1.4130e-05
15:32967880 A G 1.203638 -1.2904e-05
15:32971172 A G 0.103981 1.8526e-04
15:32971758 A G 1.380545 -2.0152e-05
15:32973325 T C 0.149262 -4.0081e-06
15:32973963 C T 0.042808 4.5494e-05
15:32976055 T C 0.677999 -1.2137e-05
15:32979613 G A 0.636125 -3.1256e-06
15:32980018 T C 0.134751 -3.0276e-06
15:32981603 A T 0.030260 -3.8641e-05
15:32985305 T A 0.078443 4.0499e-05
15:32992658 A G 0.187296 2.3011e-05
15:32994756 C T 1.621104 -6.9284e-05
15:32995468 C A 1.021915 -2.7051e-05
15:32996702 C T 1.947961 -3.7992e-05
15:32999109 C T 0.040082 1.3423e-05
15:33005875 T C 0.944050 6.8136e-06
15:33006508 G A 0.578429 -1.2681e-05
15:33009231 C A 0.082559 5.5449e-05
15:33022090 A G 0.373135 2.3061e-05
15:33024645 G T 0.048930 1.2662e-04
15:33030684 T C 0.091160 -2.9547e-06
15:33032112 G T 0.025914 -5.6703e-05
15:33033107 G A 0.213960 -7.7588e-06
15:33033195 A G 0.071504 2.0202e-06
15:33042833 G A 0.322368 3.6238e-05
15:33045732 T G 0.982152 -3.4087e-05
15:33051684 C T 1.360327 2.9213e-06
15:33056100 T C 0.198302 -8.3253e-06
15:33056955 C G 0.031046 5.9936e-05
15:33057088 G T 1.431377 4.7962e-05
15:33058523 T C 1.092916 2.9417e-05
15:33063603 T C 1.147854 1.1647e-05
15:33064354 C T 0.129869 -2.3797e-05
15:33066195 A C 0.263863 6.1629e-05
15:33076370 C T 0.026333 5.2676e-05
15:33078376 C T 0.512848 -2.1033e-05
15:33079329 G A 0.647758 4.6268e-05
15:33083112 T C 0.030964 5.4415e-05
15:33084924 G A 1.015265 9.6413e-05
15:33085963 A G 0.064675 -2.6428e-05
15:33086188 C T 0.030783 -4.3794e-05
15:33086718 C G 0.040283 -2.0253e-05
15:33088983 C T 0.049293 -1.0765e-05
15:33089395 C G 0.094279 -2.6342e-05
15:33091508 C T 1.642860 1.7026e-05
15:33091604 T C 0.542128 -1.2116e-05
15:33092182 G T 0.097639 -4.8024e-05
15:33092237 C T 0.054383 9.5088e-05
15:33094860 G C 0.281092 4.7587e-06
15:33100179 A G 0.195917 9.8544e-07
15:33106155 C T 1.957766 -8.2028e-05
15:33106236 T G 0.532862 -4.3950e-06
15:33107847 A G 0.083241 -1.1884e-05
15:33109681 C A 0.295805 8.2325e-06
15:33112854 C T 0.041221 2.2013e-05
15:33118671 C T 0.147665 3.5286e-05
15:33120215 C T 0.421094 4.9392e-05
15:33124275 C T 0.784988 1.8729e-05
15:33129571 A G 1.030864 -2.7154e-05
15:33132225 T C 1.595287 3.2237e-06
15:33134049 T C 0.056408 -4.3860e-05
15:33135528 T C 0.055911 -3.4471e-05
15:33139323 G A 0.163622 -1.4794e-04
15:33148207 T C 0.441143 4.8023e-05
15:33152954 T C 0.028322 -1.5229e-05
15:33158099 G T 1.606430 -1.9796e-04
15:33158461 G T 0.104637 1.1262e-05
15:33160420 A C 0.035177 9.1236e-06
15:33161079 C T 1.974462 -7.1229e-05
15:33163454 G A 0.554537 1.7965e-05
15:33167171 A G 1.053461 2.8861e-05
15:33168228 C T 0.072689 -1.4354e-05
15:33169853 T C 0.032789 -3.7209e-05
15:33177298 T C 0.449004 2.9720e-05
15:33181034 A G 0.038884 -4.4904e-05
15:33185277 G A 1.115234 -3.7001e-06
15:33190313 C T 0.065240 -9.8239e-06
15:33190326 G A 0.104400 -5.5642e-05
15:33191187 G A 0.071442 -3.0527e-04
15:33197689 A C 0.081592 -7.9020e-05
15:33198928 G A 0.105221 -4.4806e-05
15:33199846 C T 0.023613 4.9904e-05
15:33204446 A G 0.068018 -7.7913e-05
15:33208429 C T 0.117217 2.6638e-05
15:33208609 C T 0.049822 -7.0243e-05
15:33209554 T C 0.056720 3.0629e-05
15:33209958 C A 0.384011 -2.1172e-05
15:33212764 C T 0.621441 1.7162e-05
15:33216027 A G 0.072857 4.0907e-05
15:33230400 G T 0.705007 -2.7350e-06
15:33235071 T C 0.113241 -3.4381e-05
15:33248078 T G 0.058492 6.2919e-05
15:33248874 A C 0.077431 -8.7306e-05
15:33250239 G A 0.047339 9.4094e-05
15:33258002 C A 0.072844 -4.0411e-04
15:33258316 G A 0.383538 1.2209e-04
15:33258981 C A 1.601889 5.3786e-06
15:33259313 A C 0.149467 4.2659e-05
15:33259653 A G 1.185926 -8.0052e-05
15:33261185 A G 0.108395 1.1314e-05
15:33265956 T G 0.060098 -2.9140e-05
15:33268475 G A 0.113829 -7.3194e-05
15:33276873 C T 0.036907 -1.3551e-04
15:33277324 T C 0.144942 1.7133e-05
15:33277710 T C 0.052818 6.6093e-05
15:33278444 G A 0.035083 6.8988e-05
15:33280954 C T 1.624070 1.1878e-05
15:33283650 C T 0.099677 -5.8225e-05
15:33285879 T C 0.039069 5.5457e-05
15:33288924 T C 0.961028 5.2266e-05
15:33290270 C T 0.635843 -1.4810e-04
15:33290540 A C 0.047391 2.7187e-05
15:33290655 C A 0.836696 2.3522e-05
15:33294717 C G 0.078336 2.2984e-04
15:33297953 T C 0.306681 -6.3434e-05
15:33298235 C T 0.143462 7.5826e-05
15:33300482 T C 1.964725 -5.8008e-05
15:33301656 T C 0.057093 -5.1958e-05
15:33304172 C T 0.297450 2.5063e-03
15:33308641 C T 0.264029 2.4915e-04
15:33308891 T C 0.188189 6.2763e-05
15:33309019 A G 0.118506 3.5269e-05
15:33309137 A G 0.135578 -2.3054e-05
15:33309755 T C 0.356695 7.3554e-05
15:33311175 A G 0.029335 -8.7679e-06
15:33315645 G A 0.026209 1.7489e-04
15:33321552 A G 0.033986 -5.2479e-05
15:33322451 T G 0.828433 -3.8711e-05
15:33326019 G A 0.619825 2.7631e-05
15:33335651 T G 0.035126 -2.6851e-05
15:33338673 G A 0.055262 2.9048e-05
15:33343118 G A 1.505175 3.1173e-06
15:33345389 T C 0.046680 1.0349e-04
15:33346496 G C 1.859673 5.7235e-05
15:33352471 T C 0.021987 -6.2695e-05
15:33357262 G A 1.122784 4.7655e-05
15:33359370 T C 0.703131 1.4572e-05
15:33359574 A C 1.265564 2.0783e-05
15:33359950 G C 0.028527 -4.2892e-05
15:33365618 A G 0.708032 2.9991e-05
15:33368833 A C 0.092936 5.7649e-05
15:33377057 C A 0.124750 5.0580e-05
15:33377152 G T 0.211032 4.0437e-05
15:33389880 G A 0.144842 1.4532e-05
15:33391737 C T 0.092569 -2.1586e-05
15:33396770 C T 0.091407 1.7543e-05
15:33402167 C A 0.519479 2.6921e-05
15:33411895 G T 0.109067 4.6143e-05
15:33412653 T G 1.699641 1.3475e-05
15:33418343 C A 0.195079 6.4466e-05
15:33421075 T C 0.075370 4.2901e-05
15:33422615 G A 0.140720 -1.2269e-04
15:33423862 A G 0.764660 -1.1413e-06
15:33424781 G A 0.048277 9.6026e-06
15:33430046 T C 0.125689 1.5650e-06
15:33431944 A G 0.980831 1.3641e-05
15:33435257 A G 0.841604 -1.4860e-05
15:33438052 G A 0.126101 -3.7179e-05
15:33444959 T C 0.877814 -1.0523e-05
15:33446258 A G 0.883818 -9.5066e-06
15:33447684 A G 0.549185 -5.2632e-07
15:33453001 G A 0.041533 -1.2050e-04
15:33456506 C A 1.730891 -3.4390e-05
15:33457882 T G 0.023993 1.3541e-05
15:33459079 T C 0.229186 1.2365e-05
15:33460966 C T 1.672448 -3.7465e-05
15:33466839 T C 0.537464 -8.6846e-06
15:33472836 A C 0.094718 -1.0122e-04
15:33473676 G A 0.050445 -7.3198e-06
15:33478617 G A 0.741723 -8.2966e-06
15:33480558 C A 0.056775 -2.5903e-05
15:33481944 G A 0.306792 7.8256e-05
15:33482148 T G 1.336633 -3.4565e-05
15:33491163 T C 0.166218 -3.5544e-06
15:33492669 G A 0.204301 3.6224e-05
15:33493118 G A 0.049089 -5.5066e-05
15:33498680 T C 0.384125 7.3897e-06
15:33501830 A G 0.020961 -9.3218e-05
15:33502385 A G 0.546990 -2.5005e-06
15:33506008 G A 0.691903 -5.4763e-06
15:33514656 G A 0.108716 -2.4138e-05
15:33517920 A G 1.124387 -2.2635e-06
15:33518480 T G 0.561668 -3.2538e-05
15:33518545 T G 0.040101 1.9384e-05
15:33520413 T G 0.954803 3.6551e-05
15:33522285 G A 0.387660 8.5360e-05
15:33523274 A G 0.100547 -8.9786e-05
15:33523822 C T 0.096740 3.9226e-05
15:33528078 C T 0.105769 -3.4152e-05
15:33528268 A G 0.161635 3.2183e-05
15:33528427 C T 1.428163 8.5810e-05
15:33533615 T G 0.323621 1.6674e-05
15:33533971 T C 0.165066 2.7720e-06
15:33533983 A G 1.450520 8.8726e-06
15:33534392 G A 0.662374 -5.4293e-05
15:33535306 G A 0.495841 7.4613e-05
15:33536932 C T 0.145981 -1.1224e-05
15:33537514 T C 0.140012 2.8469e-05
15:33539418 A T 0.176478 -1.8103e-06
15:33540309 C T 0.545523 3.1389e-05
15:33540441 G A 0.768883 -2.6093e-05
15:33541774 C T 0.153800 -3.2545e-06
15:33546471 G A 0.028111 -6.5434e-05
15:33552927 T C 0.137172 -3.2054e-05
15:33556697 T G 0.540168 1.0974e-04
15:33564090 C T 0.144589 9.8952e-06
15:33564755 A C 0.073250 7.4943e-05
15:33566762 A G 1.847167 1.0976e-05
15:33568763 A G 0.436518 3.7586e-05
15:33574523 G A 0.038761 -6.6549e-05
15:33575097 A C 0.490949 2.6821e-05
15:33576017 T G 0.170256 -1.5930e-05
15:33578202 T C 0.077943 1.4086e-06
15:33580085 G A 0.773820 7.7873e-06
15:33580609 C A 0.443298 -6.9847e-05
15:33582066 C T 0.068885 -1.7285e-05
15:33584641 G A 0.144572 2.6062e-05
15:33588651 A G 0.136331 -1.0544e-04
15:33592599 T C 1.321787 -1.1216e-06
15:33593447 C A 0.111745 -1.3305e-05
15:33595844 T G 1.036148 5.1155e-06
15:33598985 G A 1.171324 -9.2128e-05
15:33602098 T C 0.059959 -5.3810e-05
15:33604771 C T 0.077716 -3.7209e-05
15:33605803 C T 0.027871 8.5796e-05
15:33608855 A G 0.054551 2.1590e-05
15:33610019 G T 0.107447 -7.6484e-05
15:33613395 C T 0.164735 8.5913e-05
15:33617422 C T 0.707645 1.5463e-05
15:33622773 A C 1.236278 -1.5371e-04
15:33629376 G A 0.067070 -1.3171e-04
15:33635641 T C 0.313471 -9.0858e-06
15:33637261 C T 0.850209 3.1195e-05
15:33638335 C T 1.660640 1.2155e-05
15:33638559 A G 0.107389 8.2928e-05
15:33644802 T C 0.066269 3.4195e-06
15:33645069 T G 0.027242 -2.8049e-05
15:33646961 T C 0.083111 4.4487e-05
15:33647559 T C 0.086058 -6.7256e-05
15:33651012 C T 0.053432 -2.8393e-05
15:33654039 A G 0.128256 -1.6470e-05
15:33657136 C G 0.251939 -1.9127e-05
15:33659922 C G 0.201711 -1.5214e-05
15:33661005 C T 0.180451 3.6109e-05
15:33661286 G A 0.201600 -8.0205e-05
15:33663973 G T 0.053837 1.9769e-05
15:33665515 G C 0.146224 -5.7441e-06
15:33667013 T G 0.202860 5.3113e-05
15:33668414 G A 0.041792 2.6357e-06
15:33671597 T C 0.042932 4.6542e-05
15:33676468 T C 0.059284 2.3655e-05
15:33681946 A G 1.593872 9.3646e-06
15:33685147 G T 0.023519 1.7098e-04
15:33687168 G C 0.172979 2.4472e-04
15:33687619 T G 0.602009 9.8753e-05
15:33690319 G A 0.280170 -1.0652e-04
15:33690362 A G 1.736662 -2.3336e-05
15:33690502 C T 0.419890 -1.2441e-04
15:33693424 A C 0.083899 1.0914e-04
15:33693635 C A 0.610873 1.6568e-05
15:33695537 A G 0.216706 1.3197e-04
15:33697003 G A 1.138899 4.8552e-05
15:33698215 G T 0.146997 4.5271e-06
15:33712398 C A 0.214061 2.5613e-05
15:33713562 C T 0.410643 -6.8313e-05
15:33716020 A G 0.043276 9.7608e-05
15:33716899 C A 0.048453 -1.4697e-04
15:33720854 A G 0.395784 1.6253e-05
15:33727711 G A 0.081121 -4.8935e-05
15:33733670 T C 0.303088 4.2964e-05
15:33734756 G A 0.364741 3.0594e-05
15:33735116 C T 0.524741 -6.0822e-06
15:33740444 A G 0.021675 -1.2241e-05
15:33740861 T G 0.518379 7.2219e-06
15:33744403 C T 0.028757 -5.2307e-05
15:33748434 T A 0.285642 -2.8187e-05
15:33752192 T C 0.056152 2.4811e-05
15:33759652 A G 1.053594 -8.9848e-06
15:33764355 G T 0.200964 4.4748e-05
15:33766554 A G 0.096603 3.7674e-05
15:33766905 C A 0.070602 -9.3066e-06
15:33776679 A G 0.104023 -4.2542e-06
15:33777705 C T 1.063532 9.5359e-06
15:33780118 C T 0.353599 -1.1522e-05
15:33781323 C T 0.221094 3.6932e-04
15:33785483 T C 1.363609 1.4616e-04
15:33788208 A G 0.069579 -2.6243e-05
15:33788378 T C 1.177465 1.6715e-04
15:33788558 A G 0.357182 4.6244e-05
15:33790434 C T 0.068184 -9.1018e-06
15:33792116 A G 0.167205 1.3353e-05
15:33792552 G A 0.060735 9.3517e-05
15:33793913 C T 0.054383 -8.2852e-05
15:33794552 G A 0.221185 -8.8046e-05
15:33794585 G A 0.707444 -8.7969e-07
15:33798096 G A 0.660416 -9.0797e-07
15:33801946 C T 0.195560 -6.1507e-05
15:33804910 G T 1.212704 -1.7940e-06
15:33806622 T C 0.244795 -3.1640e-06
15:33810168 A G 0.649008 -1.1304e-05
15:33812915 C A 1.063289 -2.7069e-05
15:33815908 T C 0.089433 -7.6188e-05
15:33817859 G A 0.039932 -4.5707e-05
15:33824193 G A 0.049115 3.3325e-05
15:33832420 C T 0.203431 5.6612e-06
15:33841803 C T 1.637037 -3.8272e-06
15:33842634 T G 0.023395 5.5815e-06
15:33843243 T C 0.380811 -1.6500e-05
15:33849528 T C 0.430195 1.5606e-04
15:33855952 A C 1.714546 -3.0053e-05
15:33863599 A G 0.048271 1.8111e-05
15:33866078 C T 1.470598 4.3168e-05
15:33872177 T C 1.547162 2.1756e-05
15:33873369 C A 0.255204 -3.9468e-05
15:33873657 T C 1.582564 -4.7403e-05
15:33873751 A G 0.189685 -4.7610e-05
15:33874275 C T 1.082965 -2.9868e-05
15:33875264 A G 0.252247 8.1095e-05
15:33878924 G A 0.205047 8.6641e-05
15:33883072 C T 0.692257 1.1778e-05
15:33892035 G A 0.737571 4.4655e-06
15:33892442 A G 0.025908 1.3592e-04
15:33893769 T C 1.255983 -1.7719e-05
15:33894495 T C 0.337948 -3.8289e-05
15:33905410 G A 0.445470 -1.7157e-05
15:33907850 A G 0.305902 6.4219e-05
15:33910467 T C 0.037404 2.5810e-05
15:33911837 T C 0.091047 6.9290e-05
15:33913636 G A 0.092975 2.4385e-05
15:33917831 T G 0.174800 -1.1608e-05
15:33921409 A G 0.100615 6.8216e-05
15:33922339 T C 0.052951 -6.5225e-05
15:33922983 A G 0.279836 -1.7081e-05
15:33923062 G T 0.059177 8.6868e-06
15:33924054 G T 0.754430 -1.1780e-05
15:33925364 A G 1.688408 -5.5317e-05
15:33931751 C G 0.616385 4.2510e-06
15:33932670 G A 1.016264 3.9515e-05
15:33932822 A C 0.152333 2.1045e-05
15:33933221 G A 0.101112 1.6751e-05
15:33937462 C G 1.704549 -7.7509e-08
15:33937553 C A 1.341784 -1.3125e-05
15:33937837 G C 0.102056 -2.0349e-06
15:33939768 G A 0.046729 -5.1607e-05
15:33944000 C T 0.043513 5.1617e-05
15:33944045 A G 0.101128 7.5802e-06
15:33945399 G T 0.404518 2.0745e-05
15:33946832 A G 0.039916 1.4119e-05
15:33948663 A G 0.946818 -1.0709e-05
15:33951138 G T 1.644749 -4.3445e-05
15:33951910 C T 0.277622 -1.8386e-05
15:33953423 C A 1.946328 -6.3022e-06
15:33953594 G A 0.177867 7.6843e-05
15:33953619 T C 0.052568 -7.0144e-06
15:33954652 T C 1.945007 1.8274e-05
15:33957791 G C 1.917928 -9.0966e-06
15:33965642 G A 0.104328 -2.5875e-05
15:33966355 G C 1.797575 -3.4676e-06
15:33967168 C T 1.183164 -9.8541e-05
15:33968766 C T 0.065266 4.7850e-05
15:33972507 A G 1.788669 1.1533e-05
15:33974420 A C 0.309502 -3.0474e-05
15:33986058 T G 0.825859 -2.5458e-05
15:33986096 G A 0.201285 1.0781e-04
15:33987622 G A 0.050783 2.4364e-06
15:33988334 C T 0.033749 1.9222e-05
15:33989484 A C 1.846379 -1.6245e-06
15:33996543 G C 0.023295 5.2685e-05
15:33999928 T C 0.070942 -5.9044e-05
15:34000474 A G 0.026424 -4.1464e-06
15:34006114 C G 0.138795 5.9358e-05
15:34006922 C A 0.366400 -1.8443e-05
15:34007410 C T 0.028754 4.2122e-05
15:34009570 C T 0.768526 3.6646e-06
15:34011761 T C 0.453474 -6.0482e-05
15:34014421 G T 0.423100 -3.4637e-04
15:34014518 C T 0.098388 -1.1748e-04
15:34015459 T C 0.032490 6.0448e-04
15:34016112 G A 0.054133 -2.0435e-05
15:34016274 A G 1.712131 9.3304e-06
15:34016419 C T 0.036460 -6.0432e-05
15:34017054 G A 1.550486 9.9907e-05
15:34018372 T C 0.358510 2.9828e-05
15:34019377 T G 0.434957 2.3568e-04
15:34020568 G A 0.223808 6.8655e-05
15:34021671 C A 0.199552 1.2030e-04
15:34028128 A C 0.449598 8.6559e-06
15:34028778 G A 0.924436 9.5936e-06
15:34029690 T C 0.063902 -9.8506e-05
15:34032267 A G 0.099904 1.6226e-04
15:34033031 A C 0.292864 -4.2207e-05
15:34035491 A G 0.242977 -2.9530e-05
15:34038511 G A 1.214392 5.3098e-07
15:34041321 G A 0.379587 4.2752e-05
15:34057407 A G 0.916604 -1.4610e-05
15:34061860 C A 0.140768 1.3387e-05
15:34065444 A G 0.046619 4.8262e-06
15:34065989 G A 0.416021 2.1428e-05
15:34068609 T C 0.028060 3.6775e-05
15:34068905 C T 0.138944 -2.7591e-05
15:34081503 C T 0.033486 -3.9361e-05
15:34082848 G A 1.305396 4.2587e-05
15:34083293 A G 0.041968 -1.9865e-05
15:34083419 C A 0.515958 -3.6243e-05
15:34090911 A G 0.062831 1.4792e-06
15:34095222 A G 0.828514 -1.0426e-05
15:34098302 T G 1.211607 1.0187e-06
15:34099822 A G 0.497658 6.5901e-06
15:34100604 C T 0.303098 3.4976e-06
15:34100714 C T 0.128480 -1.2877e-04
15:34105818 T C 0.045385 -5.2618e-05
15:34110759 G A 0.211519 -1.4792e-05
15:34115281 T C 0.191908 -2.0559e-05
15:34120409 G A 0.343031 -7.7557e-05
15:34123642 C T 0.054259 3.2865e-05
15:34125483 C T 0.887944 2.6262e-05
15:34129357 T C 1.428530 -5.9807e-05
15:34132713 C G 1.076285 5.4685e-05
15:34134610 C T 0.415998 -1.2824e-05
15:34138105 C T 0.026232 4.5003e-05
15:34139292 G T 1.443629 -1.6196e-05
15:34140934 A G 1.769454 5.4476e-06
15:34144951 T C 0.150843 -3.6158e-06
15:34148216 T C 0.025323 6.4580e-05
15:34158266 G A 1.509557 -6.3305e-05
15:34159941 G T 0.075847 3.3879e-05
15:34159986 C T 0.030338 5.4488e-05
15:34164595 T C 0.080303 -5.2236e-07
15:34165166 A G 0.076285 2.4106e-05
15:34172646 A G 0.116964 1.5427e-05
15:34179174 A G 1.786689 -1.0819e-05
15:34188525 T C 1.956994 3.7389e-06
15:34191265 A G 0.106542 2.2790e-06
15:34192875 C T 1.375881 1.0633e-05
15:34193509 C T 1.960405 -6.6819e-06
15:34198368 A G 0.854363 2.4088e-05
15:34202387 A G 0.092644 6.8484e-05
15:34203668 C T 1.334916 2.7174e-05
15:34211027 C T 0.043954 6.7905e-05
15:34213394 T G 1.373226 -1.6632e-05
15:34214069 A G 1.518233 -1.1808e-05
15:34214402 T G 1.441494 -2.3790e-05
15:34220478 C A 0.038751 3.5069e-05
15:34220860 A C 0.116720 -3.9356e-05
15:34225407 T C 0.026998 -1.4973e-05
15:34226918 G T 1.439293 -1.3563e-05
15:34227566 T G 0.038887 8.1453e-05
15:34228184 G A 0.083004 2.2413e-04
15:34237212 C A 0.041348 2.3632e-04
15:34239415 A G 0.032912 -1.0553e-05
15:34241207 C T 0.060147 -5.8476e-07
15:34241755 C T 0.046849 -2.1175e-05
15:34244904 G A 0.024924 -4.4727e-05
15:34244960 C T 0.047453 -1.3404e-05
15:34247622 C T 0.730132 4.2228e-05
15:34249347 C T 0.090891 -7.2961e-05
15:34251957 A C 0.306412 6.3025e-05
15:34256726 A C 1.945374 1.6476e-05
15:34265221 C T 0.060283 -1.7551e-05
15:34272921 A G 1.950960 -3.0687e-05
15:34273277 G A 1.889628 2.8721e-07
15:34275262 T C 0.251348 9.8419e-06
15:34275568 T C 0.144903 4.2377e-05
15:34283740 G C 0.069459 5.2267e-05
15:34315910 A G 0.185933 6.2651e-05
15:34318964 C T 0.289541 5.4820e-05
15:34327659 T C 0.375352 -4.4847e-05
15:34331782 A G 1.293578 4.5810e-06
15:34336504 T A 0.141258 1.9622e-05
15:34352578 T G 1.367338 -4.7500e-08
15:34361896 T C 0.046245 -5.5176e-05
15:34378193 C T 0.060556 -2.1722e-05
15:34379605 T C 0.195897 6.4230e-05
15:34381717 T C 0.251452 3.9925e-05
15:34383649 A G 0.111884 -2.6648e-05
15:34383790 A G 0.030010 2.7275e-06
15:34392808 C T 0.518918 -5.3789e-05
15:34393182 T A 0.076395 2.7280e-05
15:34407467 A G 1.723374 -3.8684e-05
15:34410113 A G 1.923082 1.3924e-05
15:34415008 A G 0.021850 -3.6309e-05
15:34416394 T C 1.889005 5.1583e-05
15:34417030 T C 0.240598 -1.5002e-05
15:34424945 C A 0.095539 -4.1303e-05
15:34425765 G A 0.122709 1.7073e-05
15:34431817 C T 0.992434 3.4316e-05
15:34437062 T C 0.062156 -6.6399e-05
15:34441122 A C 0.105899 1.1265e-05
15:34448442 A G 0.246398 -8.6940e-05
15:34467672 T C 0.557020 -4.4983e-05
15:34486827 C T 0.551794 -4.7172e-05
15:34498314 T C 0.172343 3.4273e-05
15:34498576 C T 0.308090 -6.4684e-06
15:34500667 A G 0.039627 -2.5020e-05
15:34509885 A G 1.725572 1.1650e-05
15:34516995 T C 0.206625 -1.2658e-05
15:34517929 C T 0.353034 -8.7712e-06
15:34523278 A G 0.201159 -2.3514e-05
15:34524984 T C 0.057443 -1.0676e-05
15:34534723 G A 0.195284 -2.0295e-05
15:34536143 T G 0.079690 1.6845e-06
15:34536299 A G 0.084967 -1.1270e-04
15:34541207 G A 0.023967 9.6639e-05
15:34542461 G A 0.053630 1.3989e-04
15:34543180 G C 0.022016 -1.3572e-05
15:34545921 G A 0.369493 -2.8306e-05
15:34546434 C T 1.763735 -2.4044e-05
15:34550571 G C 0.058849 -4.2372e-05
15:34560240 C G 0.089278 -1.7053e-04
15:34561968 C T 0.220451 2.9878e-05
15:34587514 C T 0.473474 1.6352e-05
15:34591028 C T 0.037664 4.7893e-06
15:34591728 C T 0.024781 -2.5968e-05
15:34594090 C T 0.526919 3.0528e-06
15:34594505 T C 0.111557 6.3609e-05
15:34614257 T C 0.284101 -4.2201e-06
15:34617313 C T 0.131992 9.0211e-06
15:34622516 C T 0.029218 2.2645e-05
15:34624563 C T 0.712881 -4.6226e-06
15:34627780 C A 0.295889 -4.0770e-06
15:34628322 C T 1.957656 3.3259e-05
15:34633603 T C 0.320580 2.4177e-05
15:34635241 G C 0.022964 -7.2346e-05
15:34638544 A G 0.894552 1.4132e-06
15:34638784 G T 0.252685 1.0558e-05
15:34641079 A G 0.305549 1.1986e-05
15:34641699 G A 0.875808 -4.9931e-07
15:34644441 T C 0.152417 2.6278e-05
15:34646330 C T 0.387439 -3.4820e-05
15:34647568 C T 0.663058 -3.5498e-05
15:34648647 A T 0.066067 -1.7908e-05
15:34649247 G C 0.115020 1.4618e-05
15:34649631 A G 0.150405 2.5420e-05
15:34652683 C T 0.241747 1.8122e-04
15:34656524 C T 0.235109 -1.2013e-05
15:34656978 T C 0.020948 3.0237e-05
15:34658293 C T 0.103903 1.7050e-05
15:34658419 T G 1.371648 4.6654e-05
15:34660484 A G 0.123277 1.1309e-05
15:34660810 G A 0.452166 3.3852e-05
15:34666223 T C 0.597605 1.3704e-05
15:34667075 G A 0.153923 2.1829e-05
15:34669192 C T 0.230491 -1.0194e-04
15:34677517 A G 0.883039 3.7387e-05
15:34772952 A G 0.047683 9.3050e-07
15:34870223 T C 1.003570 -1.0360e-04
15:34874853 G C 0.190630 -3.3188e-05
15:34877449 T G 0.219676 -1.8407e-04
15:34881304 A G 0.782966 -1.5894e-05
15:34887231 C G 0.047437 6.0684e-05
15:34893264 G C 1.045324 -2.0303e-05
15:34899398 C T 0.375933 -4.6135e-05
15:34904343 G A 0.030844 -5.1086e-05
15:34928538 A G 1.125331 2.3125e-04
15:34940830 C T 0.235827 3.5831e-04
15:34950956 A T 0.085824 3.3130e-05
15:34959009 C T 0.085948 5.0726e-06
15:34972819 T C 0.088252 5.5370e-05
15:34978516 T C 1.198277 1.7118e-05
15:34978921 A G 0.029825 -1.8896e-05
15:34983455 T C 0.183099 -4.2197e-05
15:34984595 G T 0.628628 -1.7181e-07
15:34985743 C G 1.265464 1.7756e-05
15:34987991 A G 0.633152 2.0079e-05
15:34993527 T C 0.103030 1.6704e-05
15:35006073 C T 0.982499 -1.1304e-05
15:35006660 G A 0.367500 9.1435e-06
15:35010136 C T 0.396319 1.1018e-05
15:35012242 G T 0.709401 -7.9726e-06
15:35013537 C T 0.173067 7.3944e-05
15:35014639 A G 1.465490 -2.3105e-06
15:35014881 A G 1.018225 -1.7579e-06
15:35017885 A G 0.031880 -8.1509e-05
15:35022388 T C 0.118042 2.0221e-05
15:35029571 C T 0.433090 -6.9370e-06
15:35034741 C G 0.482841 -6.5598e-06
15:35035644 G A 0.525701 -4.9336e-05
15:35035716 A G 0.022532 -8.4887e-06
15:35035762 T C 0.034992 1.9209e-05
15:35035866 G A 0.021828 4.0019e-05
15:35036070 T C 0.312813 -4.6688e-06
15:35040392 G A 0.184816 -7.0320e-06
15:35040766 T C 0.117694 -1.3603e-05
15:35041966 A C 0.028118 -2.3230e-05
15:35044757 T C 0.233970 -2.2042e-05
15:35048380 T C 0.039712 1.2381e-04
15:35051823 T G 0.055856 -5.1947e-05
15:35053710 A G 0.790996 3.3913e-05
15:35054002 A G 0.593801 -2.5600e-05
15:35060463 C T 0.431925 3.2356e-05
15:35066242 T C 0.292468 1.4795e-05
15:35068309 T C 0.723361 3.9098e-05
15:35070756 C T 1.570100 9.7029e-06
15:35075054 T C 0.033000 4.6287e-06
15:35076293 T C 0.049939 -8.3216e-05
15:35076678 C T 0.256226 6.2819e-05
15:35077112 G T 1.041614 -1.1429e-05
15:35078920 G T 0.342177 3.5286e-05
15:35079834 T C 0.349798 -6.0599e-05
15:35080931 C T 1.279992 1.6485e-05
15:35083251 A G 0.021480 3.2639e-05
15:35085897 G C 0.216388 -6.9242e-06
15:35086366 G A 0.937295 -1.7156e-05
15:35086409 G A 0.103371 -3.4421e-05
15:35086530 C T 0.046917 2.1304e-05
15:35088328 T C 0.101904 -9.9672e-06
15:35089134 T C 0.254655 8.6758e-06
15:35089432 A G 0.797608 -3.8644e-06
15:35090060 G A 0.815953 -3.7368e-05
15:35091246 T G 0.103624 -5.4356e-05
15:35091844 T C 0.804794 1.4403e-05
15:35092027 C T 0.142011 -1.2435e-05
15:35092127 T C 0.029260 2.3095e-05
15:35093232 C T 0.799451 3.2550e-05
15:35094055 G C 0.041169 5.7224e-05
15:35095603 C G 0.065100 -1.6187e-05
15:35098155 A C 0.614009 -2.0436e-05
15:35099231 C T 1.223866 3.4111e-06
15:35103105 G A 1.097697 -1.8859e-05
15:35103563 G A 0.036933 6.6867e-05
15:35106140 C G 1.067372 4.9326e-05
15:35106387 C T 0.073085 1.0437e-05
15:35106568 T C 0.941398 -8.5607e-05
15:35114333 G A 0.148039 2.3840e-05
15:35114613 G A 1.826099 1.4675e-05
15:35117465 A G 0.210117 -1.1573e-04
15:35117508 A G 1.809091 1.2112e-05
15:35120345 T C 0.190302 7.8310e-06
15:35121240 A G 1.073328 3.5466e-06
15:35128913 T C 0.034856 6.1276e-07
15:35131932 C T 1.435755 -1.0491e-06
15:35132064 T C 0.053191 -8.5511e-05
15:35137526 C T 0.036265 -1.4223e-05
15:35148249 A G 0.109515 -2.8905e-05
15:35150897 C T 1.621860 -5.4070e-05
15:35156982 G A 0.266418 7.0691e-05
15:35170079 G A 0.145384 6.8330e-05
15:35173524 C T 0.027034 -1.6325e-05
15:35186121 C T 0.043607 -4.4642e-05
15:35189409 T C 0.053876 9.6163e-05
15:35189944 T C 0.077418 -6.6881e-05
15:35194122 T C 0.093212 2.1481e-05
15:35199413 A G 1.665843 -4.3766e-05
15:35220364 T C 0.037664 -5.8752e-05
15:35221962 A G 0.061806 2.2540e-05
15:35230924 G A 1.177682 -1.1555e-05
15:35246069 A G 0.089592 -5.1973e-05
15:35259606 T C 1.463542 -9.3170e-05
15:35270466 G A 0.305990 3.3948e-05
15:35273620 T C 0.562998 4.3427e-05
15:35281159 C T 0.258858 5.8135e-05
15:35281729 A C 0.042409 -1.8487e-05
15:35282179 T C 0.121748 -5.3600e-05
15:35290946 A C 0.256194 1.8058e-05
15:35300458 G A 0.107610 -1.4701e-04
15:35302869 G A 0.644649 2.9595e-05
15:35307790 C A 0.065921 -9.7628e-07
15:35313624 G A 0.083779 5.3758e-05
15:35313994 C T 0.627238 8.5923e-06
15:35314127 G A 0.113277 5.9433e-05
15:35316423 T C 0.085165 3.0265e-05
15:35319953 C T 0.165673 1.3336e-05
15:35320931 C G 1.367237 1.1762e-04
15:35322097 T C 0.084412 -3.4088e-05
15:35332631 T C 0.122647 6.0347e-06
15:35333558 T C 0.792217 3.1966e-05
15:35334246 A G 0.293020 -3.2906e-05
15:35339108 C G 0.092699 -1.7063e-05
15:35339141 C T 0.093575 -5.6255e-06
15:35343847 A G 0.155939 -4.1660e-05
15:35346355 T C 0.023746 -4.8203e-05
15:35346687 T C 0.026125 -5.9946e-05
15:35349583 A G 0.104731 4.9532e-06
15:35351419 A C 0.093978 2.6263e-05
15:35352253 C T 0.049355 8.1820e-05
15:35354440 T C 0.793655 3.9825e-05
15:35359401 T C 0.047875 -2.5459e-05
15:35360863 G A 0.134637 -1.0524e-05
15:35362163 G A 0.103510 5.7437e-05
15:35368072 T C 0.086490 8.6411e-05
15:35370345 T C 0.335520 9.8393e-05
15:35370911 T G 0.103251 2.4300e-05
15:35378554 G A 0.152369 -2.3422e-06
15:35384340 G A 1.478473 -1.4064e-04
15:35385071 T C 0.034207 8.6354e-08
15:35388672 C T 0.541911 -3.9866e-05
15:35390375 G A 0.089180 -3.1736e-06
15:35391189 G A 1.229329 5.0904e-05
15:35393758 A G 0.056694 -1.3188e-05
15:35397948 C T 0.996728 -2.7506e-05
15:35402533 G A 0.067606 -2.7723e-05
15:35406895 C T 0.147941 -2.6721e-05
15:35413458 A G 0.061010 -7.4901e-05
15:35419569 T C 1.538707 -1.6274e-05
15:35421999 A G 0.679923 -3.7780e-05
15:35429409 C A 0.504773 3.8152e-06
15:35432608 C T 0.076457 -9.6285e-05
15:35433041 C T 0.946108 -1.9819e-05
15:35444614 A C 1.402249 1.1729e-05
15:35446207 C T 0.385469 -5.5548e-05
15:35448802 T C 1.613694 1.0507e-04
15:35450978 A G 0.043740 -1.1305e-04
15:35452518 T C 0.168763 3.6464e-05
15:35454917 C A 0.039192 1.1538e-05
15:35457252 C T 0.081352 4.5250e-05
15:35462981 G A 1.504701 1.3118e-05
15:35476314 C T 0.068904 5.9462e-05
15:35477005 C T 0.028566 1.0668e-04
15:35483434 A G 0.110050 5.3960e-05
15:35484706 T C 0.103205 2.3507e-05
15:35495113 G A 0.023662 1.7267e-05
15:35497478 C T 0.050264 -1.6058e-04
15:35505776 C T 0.083909 9.8255e-05
15:35510851 G T 0.331888 -3.5592e-06
15:35511111 A G 0.072247 4.9308e-05
15:35530573 T G 0.073740 2.6302e-05
15:35537031 T G 1.553128 -8.0222e-05
15:35541843 G C 0.086827 9.9710e-05
15:35542898 G A 0.099710 5.0566e-06
15:35548468 G A 1.470832 -5.5555e-05
15:35548915 T C 0.044155 -1.7514e-05
15:35552010 T C 0.055321 2.1196e-05
15:35554258 T C 1.226709 7.9547e-06
15:35556901 T C 0.060455 -1.1926e-05
15:35559913 A C 0.047722 -4.3290e-05
15:35569955 A G 0.070981 -1.6742e-05
15:35580991 G A 0.086675 1.5703e-05
15:35590332 A C 0.050822 -1.3980e-05
15:35595482 G A 0.070533 -5.9627e-05
15:35595611 C G 0.022243 1.8787e-05
15:35604502 G A 0.132690 -6.7418e-06
15:35608732 C T 1.276145 4.0953e-06
15:35620020 C G 0.639209 1.9315e-05
15:35670038 A C 0.093497 -1.4602e-05
15:35674877 G A 0.087674 -7.6588e-06
15:35684248 A G 0.045294 -3.7930e-05
15:35687123 G A 0.036778 -2.9284e-05
15:35717267 G A 0.496743 -4.1347e-06
15:35724173 C T 0.028034 1.0750e-04
15:35726306 C T 0.535591 -4.6525e-06
15:35726780 C T 0.658339 3.9436e-06
15:35731592 T C 0.181149 -3.0245e-05
15:35736855 G A 0.045548 -2.5836e-05
15:35739486 C T 0.194414 -2.1977e-05
15:35741648 C T 0.606534 -1.8476e-05
15:35741777 A G 0.057171 -2.3898e-06
15:35742076 G A 1.579597 3.8752e-05
15:35762649 A C 1.699378 4.7629e-05
15:35764098 C T 0.086652 -3.0260e-05
15:35783634 G A 0.065061 -1.8427e-05
15:35790058 C T 0.040014 7.1990e-05
15:35814203 C G 0.117376 4.0149e-05
15:35815938 A G 0.043756 -4.4396e-05
15:35824769 C T 0.092958 -8.9685e-06
15:35846891 A G 0.186345 -2.0339e-05
15:35860307 A G 1.512852 2.9151e-05
15:35878310 A G 0.028283 -6.1088e-05
15:35880904 C A 0.116308 5.0403e-05
15:35885457 A G 0.029617 -7.3807e-05
15:35895894 T C 0.038151 3.0029e-05
15:35899887 T C 0.131797 3.3205e-05
15:35903174 A G 0.060364 7.3264e-05
15:35917203 T C 0.092390 -4.2930e-05
15:35936804 G A 0.056807 2.0619e-05
15:35941742 C T 0.021256 2.4274e-05
15:35944396 A G 0.185845 1.1150e-05
15:35944606 A G 0.022610 3.0591e-05
15:35944614 T C 0.030147 3.5740e-05
15:35949977 G A 0.158101 4.3266e-05
15:35950483 T C 0.997118 2.4983e-05
15:35951803 G A 0.439738 -9.7933e-05
15:35957061 C T 0.032010 -7.8237e-05
15:35958479 A C 0.130301 1.0910e-04
15:35961083 G T 0.743761 -2.1322e-06
15:35966692 T C 0.176283 -2.1286e-05
15:35967683 G T 0.108733 -3.9753e-04
15:35978962 G A 0.032646 2.8807e-05
15:35979078 C A 0.065736 1.5969e-05
15:35984815 A G 0.055752 9.7185e-05
15:35985688 A G 0.357068 2.5895e-05
15:35988761 G T 0.081111 6.3814e-05
15:35989993 G T 0.033607 -2.1103e-05
15:35990246 C T 0.035570 2.7525e-05
15:35996672 T A 0.149821 -2.6630e-05
15:35998328 G A 1.048349 1.3525e-04
15:36001248 T C 0.100372 -4.2623e-05
15:36004605 C A 0.170512 -1.0472e-04
15:36013114 G T 0.485594 1.9988e-05
15:36014106 A G 0.459696 8.3073e-05
15:36016417 A G 0.049874 -2.0344e-05
15:36019192 A G 0.141382 -2.4316e-04
15:36019800 T C 0.023038 6.1566e-05
15:36023958 C A 0.218965 -1.7432e-05
15:36027556 A C 0.410727 6.0110e-05
15:36027822 A G 0.082851 7.2709e-05
15:36031284 T C 0.152252 9.2535e-05
15:36034093 C T 0.307327 -2.9324e-05
15:36034561 T C 0.322865 1.0495e-04
15:36037898 G A 0.328230 -9.4836e-05
15:36038102 T C 0.080352 -3.2695e-05
15:36038840 C A 0.063370 1.0649e-04
15:36039593 C G 0.085237 7.6975e-05
15:36039864 C T 0.879320 -2.5526e-06
15:36043491 G A 0.316162 -3.6577e-05
15:36044826 G C 0.561181 -6.8122e-05
15:36045542 T C 0.062137 6.3482e-05
15:36050398 C T 0.036641 -2.2631e-05
15:36059155 T C 0.221649 -3.4068e-05
15:36059349 C T 0.806702 -1.4757e-06
15:36062785 T C 0.476201 -1.8139e-05
15:36064261 G T 0.404421 -1.0841e-05
15:36065124 A G 0.079041 -5.3582e-06
15:36068177 G A 0.039429 5.1120e-05
15:36074050 C T 0.545238 1.2720e-04
15:36102017 G T 0.047050 -3.4962e-05
15:36106506 A C 0.022078 1.0654e-04
15:36108261 T G 0.094201 1.3943e-04
15:36112283 G T 0.495227 -2.6959e-06
15:36116832 A C 0.049731 -2.5175e-05
15:36121274 A G 0.107944 -1.1991e-04
15:36122215 C T 0.046794 -2.0823e-05
15:36123502 T C 0.021776 -2.8524e-05
15:36125529 C T 0.153372 8.8925e-06
15:36125616 G A 0.042724 1.0312e-05
15:36130014 G A 0.523261 9.6123e-05
15:36131643 C G 0.042198 -8.6166e-05
15:36132271 T C 0.040585 -1.6225e-04
15:36136563 G A 0.174735 8.5387e-06
15:36137621 A G 0.213726 1.1115e-04
15:36140545 T C 0.228527 -1.1621e-06
15:36147028 A G 0.133839 5.3246e-05
15:36151503 A G 0.062688 -3.8043e-05
15:36153188 G T 0.698544 1.6506e-04
15:36158400 G A 0.355660 1.3506e-04
15:36163040 C T 0.173924 4.2664e-05
15:36163893 T C 0.238225 -5.8979e-05
15:36164756 A G 0.233415 -3.9377e-06
15:36175182 T C 0.197267 -1.2716e-05
15:36181554 G T 0.115283 5.4584e-05
15:36193654 A C 0.290307 1.1768e-05
15:36195957 C T 0.839462 -1.4722e-05
15:36196137 C T 0.126922 9.6057e-06
15:36196925 C T 0.041864 -4.0273e-05
15:36206015 A G 0.052370 8.8486e-06
15:36217163 C T 1.557130 -1.4845e-06
15:36219385 A G 0.078651 4.1269e-05
15:36220253 T C 1.823155 2.1676e-05
15:36223927 T C 0.053441 -2.6874e-05
15:36226347 T C 0.035311 -1.5021e-04
15:36227490 T G 0.025210 1.0324e-05
15:36228770 C T 0.594518 7.7513e-06
15:36230452 G A 0.972093 2.0729e-05
15:36231023 G C 0.648057 2.5769e-07
15:36231401 G A 0.289346 -5.5542e-05
15:36233196 T C 1.697087 -2.2722e-06
15:36234120 C T 0.035862 -2.9077e-06
15:36236708 G A 0.155394 1.5243e-05
15:36238180 A G 1.413045 -1.0969e-04
15:36241334 A G 0.165283 6.1044e-05
15:36243245 A G 0.531492 1.1959e-05
15:36243255 T C 1.456437 2.7542e-05
15:36243624 T C 0.191960 -2.1186e-05
15:36245126 A C 1.078346 -3.4023e-05
15:36248325 T C 0.127201 1.3061e-04
15:36249148 C T 0.464120 1.2904e-04
15:36249846 G A 0.615223 -5.1154e-05
15:36251687 T C 0.363174 -3.7314e-05
15:36253290 T C 0.038537 -6.6682e-05
15:36253733 G A 0.261234 2.1852e-05
15:36253923 A G 1.791107 -5.2151e-06
15:36257150 C T 0.031322 -1.1811e-04
15:36257236 G T 0.198147 7.8388e-05
15:36260238 A G 1.035262 1.2148e-05
15:36265726 T C 0.284617 -2.5028e-05
15:36266758 G T 0.073088 -1.5733e-04
15:36274237 T G 0.021503 -7.7371e-05
15:36276700 C T 0.220484 4.3296e-05
15:36277235 A C 0.551960 9.2061e-05
15:36293605 A G 1.526442 -6.0777e-05
15:36307115 C T 0.039871 2.9391e-05
15:36310703 T C 0.062211 3.5779e-05
15:36313965 T G 0.574479 -2.5979e-05
15:36314773 C T 0.157753 -1.2407e-05
15:36323418 C T 1.725377 1.4496e-05
15:36327528 G A 0.838271 -8.8182e-05
15:36332361 A G 0.096642 -5.8761e-05
15:36332806 C A 0.701164 2.5552e-05
15:36338602 T C 0.204395 1.0899e-05
15:36346247 C G 0.596008 -1.0535e-05
15:36349742 G C 0.340398 8.4913e-05
15:36349846 C T 0.212811 1.3658e-05
15:36350317 G C 0.547201 1.6297e-06
15:36365452 G A 0.033191 -8.9514e-05
15:36366222 T C 1.794560 1.9439e-05
15:36371285 T G 0.027066 -3.3923e-05
15:36382471 A G 0.913988 3.1447e-05
15:36392159 G T 1.211516 1.4636e-05
15:36400774 G T 0.043584 9.6995e-06
15:36401192 C T 1.112959 3.6046e-05
15:36401661 C T 0.028180 1.5913e-05
15:36403497 A G 0.062896 5.6698e-05
15:36403861 T C 0.079956 1.0929e-04
15:36408810 T C 0.354316 1.9990e-05
15:36417486 G T 0.275168 2.6237e-05
15:36418389 T C 0.096155 -1.2233e-05
15:36420324 A G 0.601490 5.7201e-06
15:36426255 T C 0.048076 -9.4283e-06
15:36435611 G T 0.060673 -7.1187e-06
15:36438345 G A 0.025904 5.2616e-05
15:36450808 C T 0.152531 -4.4166e-05
15:36452658 A C 0.344322 1.3765e-05
15:36452931 C T 0.268664 2.5493e-05
15:36454505 A G 0.665564 1.1731e-05
15:36462468 T C 0.353748 -1.4095e-05
15:36464021 T G 0.164696 4.8858e-05
15:36474180 G A 0.470459 -7.6415e-06
15:36480463 G A 0.417917 -5.3097e-08
15:36508793 G A 0.086892 -6.0533e-06
15:36510176 G A 0.560989 1.3640e-05
15:36523625 C G 0.139376 -1.7048e-04
15:36524546 A G 0.284039 -2.1501e-04
15:36527559 C G 0.452756 2.8015e-05
15:36528172 T C 0.055785 -4.1534e-05
15:36530775 A C 0.845921 2.2795e-05
15:36531651 A G 1.657258 -8.6949e-05
15:36538921 G T 0.106578 -1.5644e-05
15:36545501 T C 0.787682 -6.1619e-05
15:36546506 G A 0.263390 -4.8463e-05
15:36546654 A G 0.038800 -1.4069e-04
15:36558829 C A 0.539441 9.4290e-05
15:36560271 T G 0.062085 3.9929e-05
15:36563570 G A 0.025262 5.2678e-05
15:36564236 A G 0.026242 3.6805e-06
15:36566110 G A 1.322105 1.4482e-05
15:36569756 G A 0.115562 3.2795e-04
15:36572148 C T 1.347760 1.2344e-05
15:36572573 G A 0.107691 -8.0711e-06
15:36574083 A G 0.029134 -4.1696e-05
15:36583847 C T 1.513491 7.9788e-05
15:36584531 A G 1.904409 4.3132e-05
15:36586989 A G 0.141872 6.1774e-05
15:36589264 C T 1.691245 -1.0006e-05
15:36589273 G A 0.102280 -6.5683e-05
15:36590868 G C 0.239624 2.1421e-04
15:36592699 G A 0.158211 -4.0141e-05
15:36594667 G A 0.796030 6.2509e-05
15:36600188 G C 1.094631 -2.8008e-05
15:36600570 A C 0.142284 -1.0762e-04
15:36605319 T C 0.118872 -1.5362e-05
15:36605335 T C 0.340054 -7.4268e-08
15:36608784 A G 0.284497 -1.2456e-04
15:36616591 T C 0.084961 5.5849e-05
15:36622065 G A 0.471533 -6.8874e-06
15:36623215 G A 0.565738 3.6910e-05
15:36624753 A G 0.115675 3.5830e-06
15:36632771 C T 0.036534 7.2031e-05
15:36643077 T C 1.585878 -4.8516e-06
15:36644041 A G 0.653558 6.2351e-05
15:36645770 T C 1.973933 -5.2947e-05
15:36647145 A G 0.049615 9.4564e-05
15:36647577 T C 0.688784 -3.0482e-05
15:36650156 T G 0.042169 6.9448e-06
15:36654597 T C 1.550905 1.6619e-05
15:36655632 C T 0.138678 1.1872e-04
15:36656364 A G 0.022574 -1.0927e-04
15:36660548 T C 0.616969 8.5225e-06
15:36663874 G A 0.058891 -8.7103e-05
15:36667773 T C 0.355913 -5.5836e-06
15:36668092 A C 0.044415 1.5579e-05
15:36673041 T C 1.392853 -4.1579e-05
15:36674977 A G 0.124085 -5.7106e-05
15:36675797 A G 0.024843 8.3502e-05
15:36680697 A G 0.111342 -3.5896e-05
15:36682471 T A 0.070465 1.7843e-05
15:36683276 T C 1.888684 9.5578e-05
15:36685718 A C 0.457726 5.9570e-05
15:36687339 T C 0.296256 3.5528e-05
15:36687628 G A 0.064448 1.8198e-05
15:36688645 C T 0.556744 -3.8380e-06
15:36688725 G T 0.653883 1.5566e-05
15:36689319 G A 1.401081 -3.6891e-05
15:36694773 G A 0.132177 -3.5437e-04
15:36696516 A C 0.114507 -2.2502e-04
15:36701512 C T 1.608647 -3.5629e-06
15:36702033 T C 1.269563 8.8322e-06
15:36705500 A G 0.629640 -5.4442e-05
15:36706838 G A 0.460683 -7.0181e-05
15:36708753 A G 0.781152 3.0414e-05
15:36709909 G A 0.077827 -1.2217e-04
15:36720911 G A 1.693426 -9.5764e-06
15:36723698 T C 1.313653 -8.5979e-06
15:36724702 G A 0.056168 9.7713e-06
15:36728799 G A 0.646155 -2.3838e-05
15:36730630 A G 0.201091 4.4960e-05
15:36734986 A G 0.469615 -8.3257e-06
15:36738265 T A 0.026940 1.4843e-05
15:36743341 T C 0.057719 -7.2249e-05
15:36761274 A C 0.637540 -3.6654e-06
15:36761511 C T 0.129619 2.7069e-05
15:36761703 T G 1.958782 -6.3404e-05
15:36766056 C T 0.596624 -5.8196e-07
15:36776967 C T 0.698872 -3.5257e-05
15:36783555 C T 0.198328 3.4901e-05
15:36783813 T C 0.377939 -3.8661e-05
15:36796268 T C 0.551544 -8.7999e-06
15:36805655 A G 0.156728 3.9181e-05
15:36805698 T C 0.399964 -3.9974e-05
15:36813293 T C 0.175783 -1.6159e-05
15:36816133 C T 0.887765 -1.1209e-04
15:36818225 G A 1.065629 -1.5525e-04
15:36827614 C T 0.072984 7.0919e-06
15:36828984 C T 1.308447 1.2379e-05
15:36832703 T C 0.044759 7.4285e-07
15:36841524 A G 0.505003 -4.4384e-05
15:36857560 G A 1.720875 -3.0079e-05
15:36860584 T C 0.115159 4.5706e-05
15:36868971 T C 0.731943 -7.8260e-05
15:36870688 C A 0.802022 -1.9761e-05
15:36871779 A G 0.056388 5.5316e-05
15:36876922 A G 0.478771 -1.3445e-06
15:36878325 T G 1.931518 5.0805e-05
15:36882096 A G 0.241445 -1.3201e-04
15:36883647 C T 1.182460 -2.7571e-05
15:36889150 T C 0.057920 -4.5453e-05
15:36928867 G A 0.977091 -1.1338e-04
15:36936793 T C 1.914163 1.2882e-05
15:36944625 A G 0.035090 3.1392e-05
15:36946176 G A 0.258018 -7.3919e-05
15:36946303 G C 0.938366 1.5067e-04
15:36952397 T G 0.020007 2.0594e-04
15:36966342 G A 0.462114 3.1290e-06
15:36971369 A G 0.062464 2.2710e-05
15:36973920 A G 0.068047 -8.2860e-05
15:36983962 C T 0.194865 1.0782e-05
15:36984291 A G 0.072293 -5.2723e-05
15:36984409 C T 1.166147 -4.9648e-06
15:36989469 A G 1.420854 1.3944e-05
15:36989578 T C 0.029475 8.8755e-06
15:37002706 T C 0.202194 -3.1029e-05
15:37008175 G T 0.241529 -2.0452e-05
15:37008281 G T 0.346335 2.5972e-05
15:37008845 A G 0.022980 -3.8879e-05
15:37031974 T C 0.342995 2.2853e-05
15:37035640 T C 0.123063 4.0570e-05
15:37045337 A G 0.085603 -2.1925e-05
15:37050815 C T 0.040458 1.5453e-05
15:37053031 G A 0.277564 -2.2966e-05
15:37054649 T C 1.352872 1.5379e-05
15:37078689 G C 1.048978 -1.0960e-05
15:37079293 T G 0.173651 -6.7779e-05
15:37083912 C T 1.835064 8.7152e-05
15:37088056 G T 0.174771 5.4813e-06
15:37089196 T C 0.051234 1.1366e-05
15:37122105 A G 0.109096 7.0679e-05
15:37128931 A G 0.326776 -3.0269e-05
15:37134605 T C 0.681115 9.3578e-05
15:37135231 T C 0.054152 9.5101e-05
15:37140388 A G 1.838907 -3.2015e-05
15:37143401 A G 0.209137 -9.7675e-06
15:37144917 C T 0.178075 -1.8136e-04
15:37152139 C T 0.224389 -2.0643e-05
15:37152394 C T 0.070150 2.9838e-05
15:37168502 A G 0.535358 -1.3586e-05
15:37171641 A C 0.533774 1.3097e-05
15:37172918 G C 0.732625 -1.0969e-06
15:37173267 A G 1.026011 3.3400e-06
15:37174337 G A 1.003687 -1.9295e-05
15:37174748 G A 0.983878 8.5272e-04
15:37176140 C T 0.039037 6.1704e-05
15:37178333 G A 0.109226 2.2562e-05
15:37178525 A G 0.886957 8.7917e-05
15:37178741 G A 0.153793 4.9616e-05
15:37180229 A G 0.443629 1.2123e-04
15:37181868 G A 0.074581 -3.4742e-05
15:37184342 A G 0.124942 -1.1201e-04
15:37186014 A C 1.175602 7.2844e-06
15:37186450 A C 0.078800 -1.5109e-05
15:37186654 C T 0.058261 -3.6878e-05
15:37186672 C T 0.029449 -1.6267e-05
15:37189922 T C 0.647083 6.6638e-06
15:37190737 A G 1.793771 9.2278e-05
15:37193281 A G 0.138392 1.9430e-05
15:37194831 G A 0.026271 -1.0264e-05
15:37197066 C T 0.226836 -8.0205e-06
15:37201240 T C 1.695237 7.3859e-05
15:37201699 G A 0.046557 -5.6549e-05
15:37206361 A G 0.229066 -7.5528e-05
15:37206503 A G 0.391863 -4.3755e-05
15:37212154 T C 1.731093 6.4423e-05
15:37213284 G A 0.326594 -4.0183e-05
15:37215271 G A 0.124004 4.9322e-05
15:37221920 C T 0.167465 -4.6602e-05
15:37222961 C T 1.282909 5.2120e-04
15:37224412 A G 0.286343 -1.2956e-03
15:37229391 T C 1.499609 -7.8038e-07
15:37232164 A G 0.088323 1.0309e-04
15:37234627 A C 0.215748 7.9406e-05
15:37244629 A G 0.883182 2.4471e-05
15:37245747 T C 0.641387 7.0646e-05
15:37251508 C T 0.107373 7.2449e-05
15:37258615 A G 0.143615 3.4745e-05
15:37258958 T C 0.233172 -2.6946e-05
15:37267364 C T 1.737363 3.0478e-06
15:37278250 A G 0.024028 -9.3004e-05
15:37281094 T C 0.142268 5.1782e-05
15:37281805 A G 0.861650 -4.1421e-05
15:37286102 G A 0.710258 -1.4767e-05
15:37293287 A G 0.464087 2.3184e-04
15:37300321 C A 0.061325 2.3717e-05
15:37303370 C T 0.232139 -3.3853e-05
15:37310580 A G 0.063458 1.6243e-04
15:37315283 C T 0.100800 -4.1520e-05
15:37315525 T G 1.050715 -4.2643e-05
15:37317437 T C 0.270628 8.4794e-05
15:37321519 T A 0.130495 6.7435e-06
15:37330736 G A 0.028511 4.9342e-05
15:37336573 T C 0.303877 4.2387e-05
15:37337819 A G 0.506259 9.8019e-06
15:37338287 A G 0.045025 -1.2182e-05
15:37342602 C T 1.085678 -1.8262e-06
15:37347558 C T 0.465246 1.0012e-05
15:37349802 C T 0.145634 -2.4646e-04
15:37354392 G T 1.368464 7.4184e-05
15:37356924 C T 0.056567 6.2958e-06
15:37357510 G A 0.474938 -9.7071e-06
15:37367400 T C 0.104166 7.1053e-06
15:37368248 C T 0.071387 -5.9416e-05
15:37370177 G A 0.024223 -6.3214e-05
15:37375938 T C 0.277233 2.3632e-05
15:37377129 C G 0.038232 3.0860e-05
15:37393894 T C 1.924848 -1.6317e-05
15:37397583 T C 0.029475 -3.8798e-05
15:37398928 T C 0.076470 6.8823e-06
15:37399773 G A 0.036946 4.8910e-05
15:37400834 C T 0.048495 1.8390e-04
15:37404985 C T 0.028712 -4.5832e-05
15:37406531 T C 0.100268 2.9634e-05
15:37409283 A G 0.516795 -4.0942e-05
15:37410388 C T 0.068833 2.2791e-04
15:37413138 C T 0.431062 1.7834e-05
15:37415816 T C 0.098324 5.1108e-06
15:37421726 C T 0.075597 -7.4307e-05
15:37422080 A G 0.412834 2.4596e-04
15:37424430 C T 0.336494 5.3127e-06
15:37425867 C T 0.046096 1.7229e-04
15:37431751 C T 0.449417 -4.0594e-05
15:37437054 A G 0.105493 -7.2488e-06
15:37438185 C T 0.045213 9.5103e-05
15:37439458 A G 0.031494 -3.5036e-04
15:37442539 T C 1.659774 8.6060e-05
15:37445006 A G 0.172622 5.3293e-07
15:37446302 T C 0.034402 -1.0512e-04
15:37450479 A G 0.040952 2.0123e-05
15:37454580 A G 0.313926 2.2017e-05
15:37465196 G A 0.101293 1.1913e-04
15:37470634 C T 0.889534 -2.3806e-07
15:37474029 C T 0.151431 5.0275e-05
15:37474747 T C 0.264191 2.9318e-06
15:37486077 T C 0.024385 -7.8543e-06
15:37488381 C A 0.112520 -8.6131e-05
15:37490628 G A 0.228861 1.5727e-04
15:37492005 G A 0.093267 -7.1272e-05
15:37492076 T G 0.042338 1.5212e-04
15:37494957 G A 0.744660 -2.9834e-05
15:37500462 C T 0.210951 1.2735e-04
15:37505263 A C 1.319794 5.7937e-06
15:37511154 C T 0.034207 -2.0638e-06
15:37519451 C T 0.043438 -1.4593e-04
15:37519662 T C 0.027897 9.0707e-05
15:37520775 G A 0.022561 9.1840e-05
15:37526819 T C 0.259391 -6.9532e-05
15:37552232 T C 0.852971 -1.3567e-05
15:37553629 G A 0.171256 4.5219e-05
15:37555662 T C 0.200896 -8.2822e-06
15:37556758 T C 0.336046 3.1536e-05
15:37562540 C T 0.184394 4.4969e-05
15:37562846 G A 0.196469 3.1545e-05
15:37563840 A G 0.764878 4.9723e-05
15:37566761 T C 0.689317 5.9708e-05
15:37568607 C T 0.194580 -1.3711e-05
15:37577989 A G 0.420731 2.5845e-05
15:37578324 T C 0.164388 1.5788e-06
15:37579890 T C 0.354189 6.3774e-06
15:37580294 G A 0.193369 3.8172e-05
15:37582177 T G 0.102916 -8.1608e-05
15:37583171 T C 0.169795 6.1773e-05
15:37583489 T C 0.079252 3.4811e-05
15:37587218 C T 0.108655 -4.5678e-05
15:37588952 C T 0.596871 -3.7636e-05
15:37593687 G A 0.163122 3.1021e-05
15:37604088 G C 0.799539 -1.2795e-05
15:37625680 T C 0.047687 1.5763e-05
15:37631589 A G 0.619909 -4.7332e-05
15:37632680 T C 1.254275 -1.6182e-03
15:37635925 A C 0.140492 -4.6194e-05
15:37643647 A G 0.055545 2.0936e-05
15:37652938 G A 0.204693 -4.3250e-06
15:37658698 G T 0.107483 -2.2512e-05
15:37662727 C T 1.897980 8.5247e-05
15:37668892 A G 0.067778 5.0772e-05
15:37675583 T C 0.948733 1.6080e-04
15:37689839 A G 0.064532 1.3041e-04
15:37699617 A G 0.056109 4.7913e-05
15:37707540 T C 0.142982 -5.6949e-06
15:37711355 C G 0.193836 -3.8603e-05
15:37711776 A C 0.578315 -2.4559e-05
15:37716072 A G 0.309379 -7.4699e-05
15:37729549 C T 0.089151 -7.5717e-05
15:37740195 T C 1.085798 -1.9591e-04
15:37752399 C T 0.046112 8.6297e-05
15:37773074 T C 0.037742 -1.2955e-05
15:37774719 C T 0.367887 -5.3275e-06
15:37778364 A G 0.220046 -1.1534e-04
15:37782466 C G 0.076295 -3.4848e-05
15:37784608 T C 0.776861 -1.4157e-04
15:37803878 G A 0.054064 1.8232e-05
15:37804731 G T 0.075652 -3.0586e-05
15:37805221 G A 0.146445 -6.2362e-06
15:37805271 C T 0.067671 9.9549e-06
15:37808500 G A 0.047674 -5.0417e-05
15:37809710 G A 0.038147 1.0616e-04
15:37817392 G A 0.093517 1.3088e-05
15:37821157 C T 0.660514 1.4169e-04
15:37832350 T C 0.038952 1.7776e-04
15:37840651 C T 0.160512 -9.0048e-05
15:37851388 A C 0.664415 2.0046e-05
15:37854523 T C 0.188796 -2.2514e-05
15:37860150 T C 0.066142 4.1101e-06
15:37865832 A G 0.493153 -5.8213e-05
15:37887501 C A 0.770561 1.3512e-05
15:37891759 T C 0.061079 -9.5617e-05
15:37894321 A G 1.198637 -6.0229e-06
15:37899592 G A 0.943943 6.0888e-07
15:37902790 A G 0.025408 -2.2225e-05
15:37912486 G A 0.099129 -4.1614e-05
15:37915853 T C 0.051140 7.6862e-06
15:37925469 C T 0.173781 -7.1915e-06
15:37927030 A G 0.166974 -3.0718e-05
15:37929847 G A 0.158561 -7.9900e-08
15:37935910 T C 0.066736 -1.2441e-05
15:37935931 T C 0.160392 -1.3032e-06
15:37936978 G A 0.488012 -5.3268e-05
15:37937408 C G 1.473104 5.7912e-05
15:37940361 G A 0.312189 -2.8886e-05
15:37942124 C T 0.050488 -3.8553e-05
15:37944765 A G 0.129441 -3.3957e-05
15:37958869 C T 0.510044 1.9786e-05
15:37963885 C T 0.448865 -5.4927e-06
15:37964540 G T 0.667327 -8.4646e-06
15:37964636 C T 0.025551 -2.0199e-04
15:37964833 G A 0.057414 5.3295e-05
15:37964959 C T 0.683675 -2.5728e-05
15:37965898 C T 0.076697 6.0788e-06
15:37968404 G A 0.854899 -2.2605e-05
15:37968573 T G 0.146542 9.8943e-06
15:37969185 G A 0.118045 -7.9051e-06
15:37974353 G A 0.198702 -6.1067e-06
15:37978309 A G 0.044548 9.1073e-06
15:37981345 A C 0.524488 -1.5837e-05
15:37981481 C T 0.099365 9.5910e-06
15:37982324 T G 0.020549 3.5005e-05
15:37984153 T G 0.022457 -2.1377e-05
15:37986679 A G 0.074535 2.1826e-05
15:37987082 T G 0.040669 -5.3552e-05
15:37990512 G A 0.175871 -7.1661e-05
15:38002458 T C 0.046369 2.3643e-05
15:38004546 C T 0.767426 -8.7262e-06
15:38005063 A G 0.117694 -1.8948e-05
15:38008464 G A 0.438881 -3.9027e-05
15:38008560 A G 0.098924 5.1021e-05
15:38016154 C G 0.214859 -1.2817e-05
15:38021835 A G 0.023081 -3.9535e-05
15:38039099 T C 0.097795 2.8810e-06
15:38044612 A G 0.028715 -9.0071e-05
15:38045805 T C 0.453506 -1.5685e-05
15:38057409 G A 0.100699 1.3528e-05
15:38062469 T C 0.555744 -1.3982e-05
15:38063269 T C 0.061783 1.0465e-04
15:38066386 T C 0.124397 -2.5958e-05
15:38074118 C T 0.077950 -4.3853e-05
15:38079633 C T 1.740359 -2.0241e-06
15:38084793 T C 0.186738 8.0348e-07
15:38088200 G A 1.223009 -4.9164e-05
15:38089392 G T 0.047187 -1.3551e-05
15:38104472 A C 0.063558 -3.9173e-05
15:38105374 A G 0.083257 4.1270e-06
15:38111728 G A 1.016018 3.7049e-05
15:38117479 A G 0.024596 1.1549e-04
15:38119656 C T 0.544115 1.2766e-04
15:38120376 A G 0.020322 -1.0996e-05
15:38137663 G A 1.775043 -3.7392e-05
15:38138542 T C 0.125620 1.3296e-04
15:38139514 A G 0.076028 -7.9616e-05
15:38140095 C A 0.397254 -1.2768e-04
15:38140476 T C 0.051500 2.4260e-05
15:38143936 G A 0.143654 1.7046e-05
15:38144177 C T 0.966540 -8.0306e-05
15:38151649 T G 0.252000 -3.3544e-04
15:38154285 G A 0.711631 3.0980e-06
15:38160032 G T 0.048005 5.7411e-05
15:38165688 G A 0.317545 2.7825e-05
15:38170430 T C 0.280793 -1.4090e-04
15:38175015 C T 1.047122 -2.6157e-06
15:38177745 G C 0.144722 -4.0232e-05
15:38187541 A G 0.090456 4.6647e-05
15:38187783 G A 1.115805 -7.0750e-05
15:38188626 C T 0.205060 1.5991e-05
15:38193234 A C 0.068687 2.8503e-05
15:38198156 A G 1.207572 4.0190e-05
15:38202061 C T 0.063786 -2.0614e-04
15:38204793 T C 0.207978 1.0653e-04
15:38206270 A C 0.149850 -1.5132e-04
15:38218157 T C 1.729493 1.4312e-05
15:38230027 T A 0.057271 -2.1583e-05
15:38232461 T C 0.078684 -9.6178e-06
15:38232548 T C 0.398883 -3.4996e-05
15:38233301 C T 0.138749 -1.7502e-05
15:38236393 A G 0.154861 -4.2886e-05
15:38243151 A G 0.050520 -5.8777e-06
15:38244937 A G 0.041351 4.4740e-06
15:38276234 G T 0.108814 -1.8399e-05
15:38276796 T C 0.023405 -5.3785e-05
15:38286136 G C 0.107184 -1.8890e-05
15:38297066 T C 0.080592 -1.4885e-05
15:38298116 A G 0.066872 1.1333e-04
15:38298671 A G 0.092786 3.2616e-05
15:38300815 G A 0.453824 -1.7306e-05
15:38301085 T G 0.120703 -1.1641e-05
15:38302124 C A 0.391827 -4.8480e-05
15:38305433 T C 0.073649 2.2742e-05
15:38315531 G C 1.064947 8.0009e-09
15:38320909 G T 0.421643 -3.6723e-06
15:38322465 C T 0.821919 7.3963e-05
15:38325480 G A 0.035499 2.5615e-05
15:38327408 C A 1.626310 3.5728e-05
15:38329244 C A 0.925455 -2.4739e-05
15:38331170 T C 0.153216 6.2605e-05
15:38331801 T C 0.034700 1.9931e-05
15:38336629 G A 0.218721 -3.2455e-05
15:38337341 A C 0.427014 2.2464e-05
15:38338630 A G 0.032980 -5.5040e-05
15:38338652 C T 0.079673 -5.2775e-05
15:38351903 A G 0.025057 -1.3319e-04
15:38355543 G A 0.282731 1.1732e-04
15:38361898 T C 0.081293 -6.5926e-05
15:38362264 C T 0.218478 1.4995e-05
15:38363059 T C 0.028001 4.6984e-05
15:38363548 A G 0.034775 1.4233e-06
15:38365892 G T 0.120255 -1.2742e-04
15:38368278 T C 0.574998 2.6150e-05
15:38375103 G A 0.119768 -6.8470e-05
15:38377361 C T 0.167744 -1.0440e-05
15:38379319 G A 0.057826 -2.6325e-05
15:38380078 A C 0.132774 5.3225e-05
15:38383103 A G 1.223931 -6.5715e-05
15:38386306 T C 0.149571 6.2705e-06
15:38399917 G A 0.204573 -3.6407e-05
15:38400852 G A 0.266307 -2.7460e-05
15:38400866 C A 0.307691 -1.7509e-05
15:38403041 A C 0.060238 1.1335e-05
15:38408656 A C 0.030069 -7.0176e-05
15:38410679 C T 1.866025 -1.8052e-05
15:38420239 C G 0.025606 8.1086e-05
15:38421912 C A 0.047151 6.6787e-05
15:38440031 C T 0.749613 -8.6698e-05
15:38454622 G A 0.894507 1.7660e-04
15:38461700 C T 0.226868 -9.9800e-05
15:38462321 G A 0.076080 2.3301e-05
15:38464431 G C 0.052072 5.2188e-05
15:38470316 C T 1.077989 3.9594e-05
15:38475257 A G 1.820390 8.0606e-06
15:38475411 A G 0.346572 -6.1487e-05
15:38476250 G T 0.039572 2.7699e-05
15:38483126 A G 0.020825 8.8528e-05
15:38488839 G A 1.234824 1.1094e-04
15:38496448 A G 0.123465 -3.6525e-06
15:38498966 A C 0.028748 -6.4448e-05
15:38503310 T C 0.274698 -5.5360e-06
15:38509927 C T 0.410309 -4.6265e-05
15:38511983 G C 0.203574 -2.9373e-05
15:38514832 G A 1.383505 3.3708e-05
15:38520070 C T 0.224830 -4.3667e-06
15:38523665 A G 1.412697 4.5198e-05
15:38528284 C T 0.357562 2.7356e-06
15:38530777 T C 0.090849 -7.7245e-05
15:38532900 C A 0.240582 -2.1370e-05
15:38533568 G T 0.817144 -3.6092e-05
15:38535789 A G 0.118343 -5.5205e-05
15:38535997 T C 0.065558 -1.0175e-05
15:38538905 C T 0.024564 -2.4154e-05
15:38553239 C A 0.021558 3.8862e-05
15:38553368 A G 0.126162 2.8269e-04
15:38556789 G T 1.758607 1.0251e-05
15:38572035 T C 0.097155 1.7043e-05
15:38574153 A G 0.116961 4.0965e-06
15:38577999 G C 0.024233 -9.7244e-06
15:38588918 T C 0.168471 -2.5843e-05
15:38596523 A G 0.033126 -1.1547e-06
15:38617546 C T 0.542381 -3.9921e-05
15:38643574 C T 1.802295 3.5826e-05
15:38646696 A G 0.510758 1.2606e-05
15:38646750 A G 0.041357 -7.2300e-05
15:38652890 T C 0.038465 -9.3594e-05
15:38657340 G A 0.076366 -8.8891e-05
15:38657934 A G 1.525529 1.0254e-05
15:38665639 A G 0.137250 3.6041e-05
15:38667117 A C 0.247816 -1.1294e-04
15:38667570 G A 0.141161 3.5691e-05
15:38668128 C T 0.159925 -4.2589e-05
15:38680045 A C 0.558480 5.3408e-05
15:38682299 T C 0.073766 6.6353e-05
15:38691702 T G 0.425073 -7.5943e-05
15:38712090 G A 1.841721 -1.9889e-05
15:38715226 A G 0.645041 -3.2380e-06
15:38717518 G A 0.201438 -8.1992e-05
15:38724097 G A 0.368717 2.3076e-05
15:38732571 C T 0.298580 2.5584e-05
15:38733365 C T 0.247745 2.1511e-06
15:38751123 A G 0.037479 4.2739e-05
15:38756620 C T 0.050134 4.4244e-05
15:38761787 T C 0.502689 2.1932e-05
15:38766578 A C 0.040978 -8.4676e-05
15:38777011 G A 0.030198 -1.4535e-04
15:38777833 C A 0.113682 -3.8335e-05
15:38779738 C T 0.832097 3.1571e-05
15:38787639 T C 0.063506 -2.4251e-05
15:38788713 C T 0.051523 4.0364e-05
15:38792878 T C 0.062137 -5.2827e-06
15:38815243 G A 0.039358 6.0705e-05
15:38816287 G A 0.797793 -9.1594e-07
15:38816519 A G 0.093767 5.7987e-05
15:38817150 T C 0.621204 5.5940e-04
15:38819889 A G 1.379065 -1.3505e-05
15:38820647 A G 1.561353 -9.5853e-05
15:38821568 A G 0.038323 -4.8530e-05
15:38823527 T C 0.047024 3.2021e-05
15:38838264 C T 0.510605 2.0323e-04
15:38852386 T C 0.252188 3.7764e-05
15:38852675 A G 0.733644 -3.2241e-06
15:38853635 C T 0.293186 -4.0712e-05
15:38858062 C T 0.421166 8.2211e-05
15:38867290 A C 1.024703 -2.1310e-05
15:38880178 G A 0.212178 1.6194e-05
15:38883365 G A 1.442325 3.5248e-05
15:38884761 A G 0.022652 1.1444e-05
15:38889729 C T 0.123712 5.1717e-05
15:38902476 C A 0.390036 8.4386e-05
15:38903824 G A 0.178766 7.6119e-05
15:38904527 A G 0.084698 -6.2687e-05
15:38907041 G A 0.390737 9.0625e-05
15:38917854 A G 0.044356 4.6386e-05
15:38918098 T C 0.135117 7.2622e-05
15:38919964 C T 0.387355 5.8923e-05
15:38921947 G A 0.114257 5.2751e-05
15:38928501 C T 0.328181 7.6164e-05
15:38929852 T C 0.046132 2.1182e-05
15:38930537 G A 0.287999 -1.3028e-04
15:38930879 G A 0.021370 -3.2538e-05
15:38931396 T C 0.229546 3.8902e-05
15:38933809 G A 0.058424 -5.7652e-05
15:38941079 T C 0.039063 -4.7595e-05
15:38941557 A C 0.953589 1.8895e-04
15:38946094 A G 0.283361 8.8169e-05
15:38946194 T G 0.035791 -7.6412e-05
15:38950622 T C 0.038683 7.2359e-05
15:38950906 C T 0.333115 -4.7511e-05
15:38955647 T C 1.484133 4.7369e-05
15:38968222 G A 0.670582 -3.8670e-05
15:38972177 G A 0.464519 5.0147e-05
15:38973117 A G 1.799740 -1.7507e-05
15:38987152 G A 1.714997 -1.7754e-05
15:38988815 G C 0.621419 1.8023e-05
15:38989168 C T 1.491050 2.2269e-05
15:38989963 A C 0.063672 7.4788e-06
15:38991259 T C 0.088525 -1.7404e-05
15:38995491 G A 0.587686 2.4905e-05
15:38996981 C A 0.593891 3.0575e-05
15:38999331 C G 0.443542 -3.3730e-05
15:39002202 A G 0.651864 -7.9864e-08
15:39002289 G T 0.094133 3.1089e-06
15:39003585 C T 1.578276 -1.4326e-05
15:39003763 T C 0.444658 -2.6939e-05
15:39004481 A C 0.135646 9.2585e-05
15:39004937 T G 1.162460 -7.0569e-05
15:39006156 T C 0.043224 -4.0112e-06
15:39006798 C T 0.257693 3.8975e-05
15:39010060 G A 0.120473 -2.2988e-05
15:39010108 A C 0.090975 6.7147e-05
15:39010253 A G 0.062348 -7.6182e-05
15:39017231 T C 0.985446 -7.2380e-06
15:39018383 A G 0.095766 -4.3270e-06
15:39019106 C A 0.303299 -7.2804e-05
15:39020248 A G 0.445437 -3.6835e-05
15:39022235 A G 0.082897 -2.8559e-05
15:39024926 G T 1.721839 2.4595e-06
15:39026305 A C 0.117246 -1.6195e-05
15:39028719 C T 0.507778 1.8389e-05
15:39037051 C T 1.396667 1.0082e-04
15:39038313 T C 0.111998 -6.2314e-06
15:39043368 C T 0.052555 1.9299e-04
15:39048231 T C 0.641163 -1.9961e-05
15:39048325 C A 1.959412 -5.3897e-05
15:39048498 G C 0.489005 -1.8665e-05
15:39050752 C T 1.846129 -9.4999e-05
15:39050823 G A 0.065983 6.5214e-05
15:39063641 C T 0.638800 -4.1022e-05
15:39064772 A G 0.330833 4.8394e-05
15:39064858 T C 0.300771 3.5009e-05
15:39073566 A C 0.095240 4.2464e-05
15:39086092 A G 0.131810 2.3082e-05
15:39088964 T C 1.871462 -4.4190e-05
15:39101560 T G 0.147013 4.8338e-05
15:39104735 A G 0.083276 1.2932e-04
15:39107649 A G 0.081881 7.0517e-05
15:39108222 A G 0.037287 -5.2741e-05
15:39108989 G A 0.026443 5.6254e-05
15:39109646 A G 0.903182 -1.9968e-05
15:39111840 T C 1.493932 -6.2521e-05
15:39112034 A G 0.879131 -1.8619e-05
15:39112702 C T 1.536536 2.8303e-04
15:39113061 A G 1.016972 1.5603e-05
15:39115475 C A 0.041929 2.3365e-05
15:39116076 G A 0.381434 1.6168e-04
15:39118687 A G 0.086538 1.3684e-04
15:39119347 T C 0.053049 -1.4919e-05
15:39127087 G T 0.123163 -2.9399e-05
15:39133335 T C 0.042393 9.2658e-06
15:39134231 A C 0.587403 1.2544e-04
15:39138993 G A 0.033249 2.3565e-06
15:39148649 C T 0.789915 -3.5304e-05
15:39150924 A G 0.147539 3.8180e-05
15:39152058 A C 0.461575 5.0319e-04
15:39152435 A T 0.421928 7.9955e-05
15:39157332 T A 0.097480 -3.5397e-05
15:39158752 T G 0.165059 -2.0402e-05
15:39159221 A G 1.157909 -6.3522e-05
15:39159349 A G 1.164771 4.4083e-06
15:39159590 T C 1.127753 2.8618e-05
15:39159831 C T 0.200081 -1.4689e-05
15:39159867 G A 0.772268 8.7617e-06
15:39159955 G C 1.913997 -4.4074e-06
15:39160362 A G 0.102994 -1.9107e-04
15:39161147 T C 0.432091 -9.7697e-06
15:39162695 A C 1.518736 8.2118e-05
15:39163687 C T 1.392814 8.1959e-05
15:39165053 G A 0.335471 -2.6971e-05
15:39167383 A G 0.979123 1.2345e-04
15:39169241 G T 0.066561 5.2024e-06
15:39169885 T C 0.113598 -1.3204e-04
15:39169914 C T 0.087226 -4.3675e-05
15:39170122 T C 0.082799 5.1134e-05
15:39179357 C T 0.170334 5.3062e-05
15:39179819 T G 1.460806 3.2627e-05
15:39180207 G A 0.323154 -3.0986e-05
15:39183370 G A 0.144864 4.7423e-05
15:39186568 A G 0.149574 -9.6323e-06
15:39187846 C A 0.050043 5.7040e-05
15:39192806 G A 0.180707 1.2602e-04
15:39193242 T C 0.993349 9.1350e-06
15:39193316 T C 0.123043 -4.9328e-05
15:39195367 T C 0.091121 -1.2439e-04
15:39195441 G A 0.840137 -2.3279e-05
15:39198985 C T 0.998637 -3.4060e-06
15:39205468 T C 0.156043 5.1212e-06
15:39209408 G A 0.192963 5.7369e-05
15:39212891 T C 0.899846 -1.7940e-05
15:39219880 T C 0.053256 2.6261e-05
15:39223143 A G 0.034859 4.2961e-05
15:39224897 A C 0.820309 -1.7934e-05
15:39224945 C G 1.943261 -2.1816e-05
15:39228587 C T 0.750246 -2.4796e-05
15:39229276 G A 0.852643 -1.0220e-05
15:39235110 A G 0.085694 -1.8697e-05
15:39235700 T C 0.043594 -5.1079e-05
15:39236370 C T 1.247326 1.2132e-06
15:39237182 C T 0.041951 -3.5416e-05
15:39237995 G T 1.397780 4.0896e-05
15:39238819 G A 0.424502 -1.0656e-05
15:39239162 T C 0.066752 -1.2793e-04
15:39239986 G A 0.593788 1.0530e-05
15:39241852 C A 0.809614 -7.4736e-06
15:39243458 G C 0.066333 4.0164e-05
15:39263049 C G 0.880027 -1.2267e-05
15:39264667 T G 1.630358 -7.6938e-07
15:39266009 T C 1.856733 -4.5912e-05
15:39273700 T C 0.044947 -2.5656e-05
15:39286538 G T 0.781194 1.8931e-05
15:39286961 A G 0.115549 -1.2820e-05
15:39287164 A G 0.057914 6.6440e-05
15:39289254 T C 0.867041 -1.3343e-05
15:39290682 G C 0.093410 -3.6736e-05
15:39291535 T C 0.854084 -6.4031e-06
15:39300811 C T 0.086912 -2.4987e-05
15:39303200 A G 0.039760 3.0556e-05
15:39315358 C G 0.743832 1.4120e-05
15:39321191 G A 0.039472 2.6515e-05
15:39324626 C A 1.692832 -4.9438e-05
15:39324646 A C 0.813827 1.0380e-05
15:39325357 A G 0.031503 1.8675e-05
15:39334326 T C 0.091404 1.8469e-05
15:39335937 C T 0.175959 1.3198e-05
15:39344232 C T 0.041637 4.4262e-06
15:39346077 G A 0.037239 -2.3023e-05
15:39347192 C T 0.950204 -3.6055e-05
15:39347315 G A 0.430500 -6.0913e-06
15:39352927 C T 0.097149 2.7771e-05
15:39353319 C A 0.370577 -2.7947e-05
15:39353486 G C 0.040968 -5.1412e-05
15:39366899 A C 0.888716 -3.6800e-05
15:39367923 A G 0.104909 1.2812e-05
15:39369043 C T 0.052714 -3.9735e-05
15:39369451 A G 0.033967 6.7156e-06
15:39369688 A G 0.164180 -3.5138e-06
15:39374881 G A 0.352141 -2.0830e-05
15:39379253 A G 0.055967 -6.4639e-05
15:39385921 C A 0.274266 2.1568e-06
15:39391520 C T 0.087882 4.2714e-06
15:39398813 T G 0.024168 4.4661e-05
15:39400332 T C 0.217939 -5.8683e-05
15:39413773 G A 0.098703 -4.9959e-06
15:39424370 T C 0.228050 7.1776e-05
15:39426121 C T 0.136010 6.6987e-05
15:39426516 G A 0.075301 -9.3464e-07
15:39471658 C T 0.298139 5.2955e-06
15:39476400 A C 0.034723 8.7951e-06
15:39478742 T C 0.533134 -5.0496e-05
15:39485016 C T 0.083124 2.3803e-05
15:39487972 T C 0.031072 2.8272e-05
15:39491953 A G 0.086691 5.1148e-07
15:39493465 T C 0.076603 -2.5031e-04
15:39497993 G A 0.268609 -6.0475e-06
15:39498153 G A 0.324001 -4.1280e-05
15:39498782 A G 0.034694 1.3106e-05
15:39499448 A G 0.022639 -1.1392e-04
15:39506341 C T 0.046671 -6.5526e-05
15:39510774 A G 0.645479 -1.5630e-05
15:39516742 A G 0.101612 1.4549e-05
15:39519866 G A 0.160343 2.7478e-05
15:39520813 G A 0.553878 2.1548e-05
15:39520888 C T 0.307688 -4.3319e-05
15:39521402 G A 0.389883 3.9260e-06
15:39523058 C G 0.037381 -4.7566e-05
15:39524396 G A 0.762570 4.5517e-06
15:39528166 C A 0.577186 5.0653e-05
15:39529985 C A 0.601837 -1.1236e-05
15:39530508 A G 0.363424 6.9299e-05
15:39531321 A G 0.864746 4.1615e-06
15:39531658 G A 0.272624 -1.2266e-04
15:39532450 G A 0.410529 3.7926e-05
15:39535787 C T 1.282322 -2.4376e-05
15:39537357 T C 0.076580 -3.4821e-05
15:39538881 T C 0.073815 4.5303e-05
15:39544512 T C 0.187848 4.6594e-05
15:39545268 A G 1.871445 -2.5268e-05
15:39556482 G C 0.186962 -5.0127e-06
15:39558948 A G 0.060595 4.8817e-06
15:39561203 T C 0.543839 -2.5289e-06
15:39561721 A G 0.069290 -3.6228e-07
15:39562712 A C 0.300041 -2.7405e-05
15:39562953 C T 0.042620 2.7353e-06
15:39573535 G A 0.272653 -2.1280e-06
15:39578635 C T 0.060884 -3.8548e-05
15:39587911 T C 1.320615 -1.7864e-05
15:39592655 T C 0.036593 3.2140e-05
15:39595840 A G 0.195764 3.9165e-05
15:39598016 G A 0.711878 -1.4181e-05
15:39600291 T C 0.063601 -3.0150e-05
15:39607019 G A 0.050244 -7.0490e-05
15:39607589 A C 0.081939 1.3308e-05
15:39614238 T C 1.091543 -2.5168e-05
15:39615016 A G 0.036810 3.1494e-05
15:39619456 A C 0.159493 7.7758e-05
15:39620334 C T 0.838809 -3.3648e-05
15:39622472 A G 0.668378 -2.6165e-06
15:39625778 A G 1.581652 -6.8228e-05
15:39629777 C T 0.042889 3.2819e-06
15:39630017 C T 0.732855 -1.1351e-04
15:39634222 G A 0.181217 4.8526e-05
15:39640506 T C 1.763975 1.5269e-06
15:39642932 T C 0.044373 -2.5014e-06
15:39651750 G A 0.088044 6.3684e-06
15:39651902 A C 0.923475 -1.5790e-05
15:39655356 C A 0.210133 -3.0661e-05
15:39655622 G A 0.029066 -1.1289e-05
15:39661779 T C 1.868515 -2.5834e-04
15:39666960 A C 0.024720 -3.4830e-05
15:39668760 A G 0.021435 1.6935e-05
15:39671514 C T 0.476256 6.9785e-05
15:39677726 T C 0.070082 -4.2558e-05
15:39680810 G A 1.264629 4.7351e-05
15:39683011 T G 1.253681 5.3500e-05
15:39685230 G A 0.087966 2.2981e-05
15:39687451 T G 0.022201 4.7080e-05
15:39694872 A G 0.050686 1.2463e-06
15:39710010 A G 1.509190 -1.7824e-05
15:39719282 G T 0.238365 -1.6701e-05
15:39722870 A G 0.477729 -1.6668e-05
15:39727623 T C 1.564774 1.7821e-05
15:39736283 G A 0.168630 1.5484e-04
15:39736309 C T 0.069505 2.2778e-07
15:39742570 C T 1.749639 1.4569e-05
15:39747348 C A 0.193921 -2.3496e-05
15:39771092 C G 0.070608 -2.1951e-05
15:39772645 A G 0.064289 1.2679e-04
15:39787118 G T 0.177958 4.2542e-05
15:39788579 C T 0.031893 -1.5672e-05
15:39803564 G A 0.055791 7.7773e-05
15:39809640 A C 0.098405 3.2089e-05
15:39810048 A G 0.409585 1.5634e-05
15:39811561 G A 0.055876 -4.7815e-05
15:39813370 T C 0.095324 -3.8110e-05
15:39821867 C T 1.118730 -5.9349e-05
15:39837154 C T 0.065769 -1.2516e-05
15:39842414 A G 0.057609 2.3801e-05
15:39846307 A G 0.030052 -2.2398e-05
15:39854109 A G 0.243392 3.3841e-05
15:39863423 A G 0.041539 -3.1948e-06
15:39866405 C T 0.060115 -1.1844e-04
15:39880822 G A 0.247998 4.3054e-05
15:39882178 G A 0.246554 2.7537e-05
15:39892266 C G 0.053402 4.4168e-05
15:39893702 A G 0.100112 2.0315e-05
15:39894537 A G 0.030591 -1.7413e-05
15:39898278 G C 0.095013 -3.4387e-08
15:39906286 T C 0.076678 3.8906e-05
15:39916667 T C 0.249128 4.2937e-05
15:39929560 C T 0.345192 -1.0912e-05
15:39932896 A G 0.042617 -4.1707e-05
15:39933630 C T 0.599682 -5.9761e-05
15:39954099 A C 0.138250 7.8247e-05
15:39956063 A G 0.197527 3.0306e-05
15:39957673 C T 0.185391 -8.6351e-06
15:39966242 A C 0.070618 -8.5474e-06
15:39978845 T C 0.030909 -2.3537e-05
15:39983206 G C 1.401883 -2.6573e-05
15:39985914 T C 0.107012 -1.4641e-05
15:39988430 A C 0.061328 -1.3438e-05
15:39989140 G A 1.733842 -1.8205e-06
15:39989619 G A 1.500527 -2.4144e-05
15:40007651 C T 0.233817 3.0438e-05
15:40015969 T C 0.084575 1.8924e-05
15:40022773 G A 0.595703 4.1542e-06
15:40030417 C A 0.063328 -5.2099e-05
15:40041348 C T 0.083542 1.7852e-05
15:40075764 G A 0.094351 -7.5454e-06
15:40082066 C A 1.083374 -5.2013e-05
15:40085637 T C 0.606216 7.2791e-05
15:40089915 G A 0.023541 2.5781e-05
15:40090215 C T 0.151444 -2.7724e-05
15:40091332 G C 0.062000 1.9307e-04
15:40107139 A G 0.021419 -6.5285e-05
15:40112158 G A 1.245772 -3.2523e-05
15:40115582 C T 0.047261 3.5614e-05
15:40115767 T C 0.081115 -7.5634e-06
15:40118161 T C 0.039488 -1.0519e-04
15:40119703 G A 1.974631 -6.8360e-05
15:40123478 T C 0.072026 1.0211e-04
15:40129204 C A 0.796056 -1.2249e-05
15:40133353 G T 0.353102 -7.3689e-05
15:40149221 C G 0.064087 -2.8556e-05
15:40151853 G C 0.096970 -4.7005e-06
15:40153847 C T 1.824499 4.0663e-05
15:40154128 G A 0.020279 -1.0398e-05
15:40154416 A G 0.065369 2.9964e-06
15:40154938 C G 0.144280 4.2013e-05
15:40158127 T C 0.063416 -8.9534e-05
15:40160985 A G 0.107652 -3.7519e-05
15:40164439 G A 0.690092 -6.4298e-06
15:40173227 A G 0.849465 3.1297e-05
15:40173890 G T 0.417952 -3.8942e-05
15:40175179 T C 0.020711 5.3148e-05
15:40179955 G A 0.125841 -1.8375e-05
15:40183016 G C 0.109015 -2.8512e-05
15:40184866 A G 0.358036 -5.5142e-05
15:40190137 T G 1.973012 -1.6338e-04
15:40204033 G C 0.071040 5.5104e-05
15:40204216 A G 0.741385 -3.7289e-05
15:40206813 C G 0.207774 -4.2804e-05
15:40212770 T C 0.115075 -6.0129e-05
15:40218069 A G 0.113624 1.3078e-05
15:40224988 C A 0.077233 1.2570e-05
15:40226040 A G 0.110537 -8.4213e-05
15:40226495 C T 1.712696 -3.1216e-04
15:40229401 G A 0.108184 3.1694e-05
15:40230401 T C 0.098690 2.9164e-05
15:40232001 A C 0.509781 -9.7970e-06
15:40236565 A G 0.119444 1.1706e-05
15:40256436 A G 0.573479 -6.6386e-06
15:40259848 C A 0.172655 -1.3714e-05
15:40265799 G A 1.928671 9.2672e-05
15:40266836 T C 0.216138 -1.4118e-06
15:40269843 G A 1.756302 5.2983e-05
15:40269916 C T 0.085415 -5.9548e-05
15:40283250 C T 1.282715 1.5256e-04
15:40284523 T C 1.545468 -1.6897e-04
15:40302243 T C 1.119606 1.3998e-04
15:40302973 G C 0.580646 -4.7325e-05
15:40304170 G T 1.835061 2.5693e-05
15:40308859 T G 0.374858 5.4451e-04
15:40310535 T C 0.027644 -4.2245e-05
15:40314191 G A 0.677246 6.2249e-06
15:40322167 T C 0.101271 -1.2830e-04
15:40322552 T G 1.842253 -3.0237e-05
15:40325829 G T 1.849936 -3.4420e-05
15:40328665 A G 1.427368 -7.3917e-05
15:40330629 T C 1.428163 -6.5843e-05
15:40331202 T C 0.081871 4.4821e-05
15:40333050 T C 0.071725 -4.6244e-05
15:40333657 A G 0.567422 -2.4571e-04
15:40340768 T C 0.042237 -2.1453e-05
15:40347236 T G 0.914958 2.7143e-05
15:40353889 A G 0.113968 2.7326e-04
15:40358177 G C 0.117879 8.0775e-05
15:40360741 G A 0.690410 -8.1393e-05
15:40379030 C A 0.391344 1.0834e-05
15:40380818 G A 0.895636 5.6526e-05
15:40381272 T C 0.401181 2.7179e-05
15:40382441 C T 0.305899 4.8995e-05
15:40383779 C A 0.827917 6.8502e-05
15:40384132 A G 0.104536 -1.0884e-04
15:40385227 G A 0.526302 -3.9308e-05
15:40389196 T C 0.083289 1.4475e-05
15:40389870 A C 0.585394 3.6321e-05
15:40394291 C T 0.148694 -6.8054e-05
15:40400195 C T 0.598202 -3.3508e-05
15:40404351 A G 0.061939 -6.3200e-06
15:40404501 T C 0.081894 -2.4175e-05
15:40407824 C A 0.499463 -3.1596e-06
15:40441260 A G 1.409653 -4.1431e-05
15:40441979 T C 0.066908 8.4155e-05
15:40446978 A G 0.038936 3.4178e-05
15:40452004 A G 1.002266 4.4343e-05
15:40475010 C A 0.060984 1.8218e-04
15:40488851 A G 0.641575 1.5868e-05
15:40496171 T C 0.027527 -3.7621e-05
15:40501308 T C 0.084419 -3.7084e-05
15:40508324 C A 1.122855 1.6431e-06
15:40510662 T C 0.052302 -3.7343e-05
15:40516429 C T 1.412989 -2.8489e-05
15:40518772 G A 0.055418 -2.5550e-05
15:40520010 A C 1.606021 3.3511e-05
15:40520713 A G 0.373427 1.3936e-05
15:40521918 G C 1.192226 2.3636e-06
15:40526433 A G 0.167192 4.7757e-06
15:40529130 C T 0.993706 -5.4814e-06
15:40531826 C T 1.968795 1.9876e-06
15:40534979 C T 1.395118 1.3328e-04
15:40538220 T C 0.027297 -2.3102e-05
15:40539564 T C 0.896762 1.8337e-05
15:40539959 C G 0.089924 1.9673e-05
15:40542954 C T 0.444918 -1.2333e-04
15:40543223 G A 0.693056 -9.8245e-07
15:40544617 A G 0.675220 8.9133e-06
15:40547197 A G 0.294588 2.1618e-05
15:40547297 C T 0.116097 4.2846e-05
15:40548869 A G 0.034704 -1.2864e-04
15:40549873 C T 0.234564 4.9396e-06
15:40550608 C G 0.118386 7.3961e-05
15:40550660 G T 0.205109 -1.0320e-05
15:40551189 T C 0.033902 -2.2788e-05
15:40551636 A G 0.039407 1.6363e-05
15:40553897 C T 0.263253 9.4172e-05
15:40556503 T C 0.147383 -4.4596e-05
15:40556953 A G 0.144566 -5.7008e-05
15:40558064 G A 0.147513 -5.3435e-05
15:40558482 G A 0.145368 -5.2283e-05
15:40558623 A G 0.030517 -8.5502e-06
15:40558744 A G 1.515627 -2.3440e-05
15:40562255 A C 1.569847 1.5203e-05
15:40567367 C T 1.510135 -4.5913e-05
15:40582499 T G 0.435372 2.5150e-05
15:40584804 A G 0.463656 -5.8081e-05
15:40584923 T C 0.035022 8.5792e-05
15:40588326 A G 0.058355 1.6547e-04
15:40590265 G C 1.223262 5.9432e-05
15:40595474 C A 0.097259 2.4483e-05
15:40595627 A G 1.198205 -2.1623e-05
15:40595770 C T 0.020419 2.1856e-04
15:40596561 G C 0.471196 -2.6641e-05
15:40596680 T C 0.019971 -2.9567e-05
15:40597229 A G 1.406696 3.5858e-05
15:40598294 T C 0.639582 2.5233e-05
15:40598964 C T 0.123715 -1.6321e-05
15:40603351 G A 0.049124 -1.1164e-04
15:40608078 C T 0.535929 1.4375e-05
15:40613592 G A 0.268722 -5.1634e-05
15:40614200 G A 0.118116 5.9390e-07
15:40618042 T G 0.030036 1.5788e-04
15:40620560 G A 0.225249 3.5751e-05
15:40621701 A G 1.314896 3.5071e-05
15:40623593 T C 0.155390 1.8311e-05
15:40630073 A G 0.279118 -9.4638e-05
15:40632368 G T 0.103812 7.1601e-05
15:40636798 T C 1.116178 -1.2871e-05
15:40640332 T G 0.149464 -1.9999e-05
15:40640451 G A 0.046333 -2.2054e-05
15:40640903 A G 0.073545 -3.1175e-05
15:40642877 T G 0.330814 4.6910e-05
15:40648077 G T 0.130557 4.8365e-05
15:40654038 G A 1.059293 3.9168e-05
15:40654217 T C 0.160746 -4.2381e-05
15:40655845 G C 1.321469 2.6350e-06
15:40655873 C G 0.883925 -2.1674e-05
15:40659476 A G 0.118872 7.4987e-06
15:40659713 T C 0.026093 2.5505e-05
15:40663410 A G 0.073464 -1.1278e-05
15:40664092 A G 0.033603 4.9984e-05
15:40664583 C T 0.039572 5.4654e-06
15:40665627 A G 0.437748 3.5941e-05
15:40675493 T C 0.260046 -7.7005e-05
15:40683702 G A 0.233688 -8.1631e-05
15:40685406 T A 0.285159 3.2404e-05
15:40694865 A G 0.059784 -5.7727e-05
15:40699940 C T 1.298012 9.5202e-06
15:40700022 T C 0.775634 2.3867e-05
15:40703609 G A 1.877440 1.0714e-05
15:40704394 A G 0.202259 1.6738e-05
15:40705417 A G 0.333176 5.1849e-05
15:40710723 A G 0.438472 -8.6269e-06
15:40719168 T C 0.024648 -7.6059e-05
15:40720078 A G 0.049602 -4.5007e-05
15:40720542 T G 1.048862 -1.3011e-05
15:40729811 A G 0.250952 4.7711e-05
15:40735159 T C 0.033146 5.6404e-05
15:40747895 G A 0.099895 -1.5415e-05
15:40751555 A C 0.947347 -1.2939e-05
15:40756817 A G 0.024210 1.1567e-04
15:40757035 C A 1.054282 -1.1571e-05
15:40759347 A G 0.040896 9.0680e-05
15:40761549 C T 0.871277 6.1690e-05
15:40768279 T C 0.685074 2.0288e-05
15:40769817 G A 0.033623 -5.6641e-06
15:40779113 C T 0.830598 6.6145e-05
15:40783722 T G 1.880167 -1.6276e-04
15:40811891 A G 0.046826 -4.1564e-05
15:40820392 A G 0.112803 5.4706e-05
15:40826110 G T 1.174336 -7.6897e-05
15:40828922 T C 0.705701 1.9140e-05
15:40841659 G T 1.221695 -1.1473e-04
15:40845952 G A 0.939613 -1.8661e-05
15:40856989 T C 1.879842 -1.5521e-04
15:40859951 A C 0.658417 2.9611e-05
15:40860709 A T 0.924552 2.0224e-06
15:40874385 T C 0.297889 -3.3528e-04
15:40881268 T C 0.101229 1.0968e-04
15:40888799 G C 0.038874 -5.8890e-05
15:40897105 G A 0.025875 -6.0502e-06
15:40898017 T C 0.119145 1.7183e-04
15:40909118 C T 0.049361 4.4751e-05
15:40909696 C T 0.659826 2.3566e-05
15:40913840 T G 1.691212 4.3040e-04
15:40914831 G C 0.042623 1.3121e-05
15:40915190 G A 1.691540 4.0338e-04
15:40916237 G A 0.911514 7.6085e-06
15:40916801 G A 0.169013 6.1671e-05
15:40925214 A T 0.779295 1.0282e-04
15:41011738 A G 1.117964 -2.0528e-05
15:41015830 A G 0.020607 1.7785e-05
15:41027511 A T 0.052828 5.4650e-05
15:41031775 A G 0.994141 -8.0606e-05
15:41046883 A C 0.102033 1.0011e-05
15:41047777 C T 0.126948 7.0405e-06
15:41048058 A G 0.317405 -3.7671e-04
15:41049433 G A 0.026190 4.0039e-05
15:41052363 A G 0.073971 -3.4910e-05
15:41055367 T G 0.913832 5.6009e-05
15:41055854 A G 0.021743 -1.0639e-05
15:41059387 C T 0.073825 -2.6402e-06
15:41066875 T C 0.933809 7.5935e-05
15:41068771 G T 0.068739 -2.5224e-05
15:41080131 C T 0.693153 8.4370e-06
15:41092886 C T 0.037946 -3.3173e-05
15:41101145 T C 0.710911 1.9628e-05
15:41105926 G T 1.455979 -5.9328e-05
15:41106428 T C 0.060413 3.0440e-05
15:41107555 T C 0.024723 6.3811e-05
15:41122859 G A 0.042743 2.7718e-05
15:41123172 A G 0.745510 -1.0339e-04
15:41132778 C T 1.433538 -8.5665e-05
15:41139702 T C 0.037316 5.6595e-05
15:41141560 T C 0.034489 5.2323e-05
15:41148988 A G 0.021422 -6.6245e-05
15:41155209 T C 0.054616 9.3318e-05
15:41156120 C A 1.536610 -5.1752e-05
15:41159305 T C 0.266437 1.7721e-05
15:41186990 T C 0.031799 5.8907e-05
15:41193316 T C 1.963268 -4.1159e-05
15:41196384 A G 0.049585 1.9263e-06
15:41202700 C T 0.094062 3.3711e-05
15:41203736 A G 0.449965 5.0096e-05
15:41204165 G A 0.226242 5.3116e-05
15:41206630 T C 0.898044 -1.7317e-05
15:41214152 T C 1.037810 -2.6805e-04
15:41222487 C G 0.264918 8.8173e-05
15:41227314 T C 0.037329 6.4001e-05
15:41231410 A G 0.075710 -3.0160e-04
15:41233295 G T 0.020753 5.8537e-05
15:41238483 G C 0.049309 6.0353e-05
15:41245676 A G 0.810162 -4.9628e-05
15:41247629 G A 0.029085 5.4875e-06
15:41247859 T A 0.062403 -1.8549e-04
15:41249871 G T 1.969152 1.1676e-05
15:41254865 C A 0.140710 6.6519e-05
15:41255424 G C 0.255090 3.8993e-05
15:41256265 A G 0.920365 1.0179e-04
15:41261915 T C 0.037829 7.0571e-05
15:41261941 C T 0.061234 -1.2766e-05
15:41262150 T C 0.064714 8.8503e-05
15:41262840 C T 0.024337 -2.8556e-05
15:41265510 C T 0.097538 -9.9704e-05
15:41265700 A G 0.037196 7.6328e-06
15:41269464 C A 0.055639 -2.9314e-05
15:41272057 A G 0.181304 -7.2238e-06
15:41275014 G T 0.756770 -1.0102e-04
15:41282534 A G 0.920171 3.4022e-04
15:41319081 A C 0.056564 -2.6580e-05
15:41338269 T C 0.204898 5.4373e-05
15:41343408 G A 0.031299 -1.8944e-05
15:41343494 T G 0.066820 1.2669e-05
15:41349015 G T 0.044230 8.8047e-05
15:41366024 A G 0.038803 -1.0342e-04
15:41374017 A G 0.048417 -3.9581e-06
15:41405065 C T 0.062873 1.8022e-05
15:41410705 A G 0.954410 1.9228e-04
15:41427864 T C 0.755072 3.3538e-04
15:41444622 A G 0.050945 4.6025e-05
15:41448790 A G 0.846025 1.6496e-04
15:41454659 C G 0.033061 -4.1391e-05
15:41456374 T A 0.524202 1.1288e-04
15:41464350 A G 0.099898 -8.2265e-05
15:41476209 C T 1.468544 -1.0951e-04
15:41482231 C T 0.094484 -6.7309e-05
15:41486979 G A 0.326584 2.8558e-05
15:41486990 A G 0.377601 -5.8662e-05
15:41506037 T C 0.104672 -1.4533e-05
15:41514733 G A 0.869816 1.4162e-04
15:41555249 C T 0.843827 6.3957e-05
15:41576712 T C 0.054671 8.0838e-06
15:41620534 G A 0.529587 5.2567e-05
15:41624224 A G 0.097898 -4.7110e-05
15:41634070 G C 1.038420 2.1845e-05
15:41634588 A C 0.635859 4.4846e-05
15:41648967 G C 0.639163 4.8703e-05
15:41666407 G A 0.056168 -1.4513e-05
15:41685306 G A 0.024590 8.9052e-05
15:41688732 T C 0.080712 8.2230e-05
15:41689166 A C 0.518434 7.3186e-05
15:41689232 T C 0.518132 7.0289e-05
15:41703513 G T 0.024768 7.9858e-05
15:41704789 G A 0.653250 1.2020e-04
15:41708675 G A 0.041942 -7.5345e-06
15:41712936 A C 0.117451 5.1479e-05
15:41732324 A G 0.033856 1.9915e-05
15:41737781 G T 0.047933 4.0949e-05
15:41766423 G A 0.056658 -5.8404e-06
15:41768255 A G 0.024038 8.8659e-05
15:41774423 G A 1.051520 4.4314e-05
15:41777898 T C 0.223269 2.1874e-05
15:41779314 G A 0.028154 -8.5181e-05
15:41792560 G A 0.699632 9.2811e-05
15:41792658 A G 0.443740 1.4941e-04
15:41797296 C T 0.145673 -2.0450e-04
15:41798142 T C 0.058469 6.1228e-05
15:41798485 T C 0.025096 6.6763e-06
15:41805237 T C 0.226235 -8.2593e-05
15:41806726 G T 0.884302 1.0453e-04
15:41810439 C G 0.870111 -5.0890e-05
15:41815649 G A 0.958383 -3.4221e-05
15:41819367 C T 0.378877 -3.4800e-05
15:41819716 T C 1.010286 3.1578e-05
15:41820200 T C 0.103517 -1.0342e-04
15:41822163 T C 0.122141 -2.3862e-05
15:41827345 G A 0.064042 1.0394e-05
15:41827655 T C 1.059439 -7.2036e-05
15:41827757 A T 0.124397 -2.8315e-05
15:41834405 C T 0.714036 -4.0128e-04
15:41838802 G C 0.041864 6.4080e-06
15:41842637 T C 0.104442 -1.2218e-04
15:41846939 A C 0.079200 1.0776e-04
15:41848230 C A 0.612006 -6.0644e-04
15:41857137 G C 0.088973 -4.8293e-05
15:41859470 C T 0.232798 2.2048e-05
15:41869162 A G 0.580000 3.9682e-04
15:41878208 C A 1.189545 1.2749e-04
15:41880342 A G 0.431477 -1.2340e-05
15:41890003 T C 0.028147 -5.1640e-05
15:41893120 T C 0.565462 -5.9566e-06
15:41911759 T C 0.360655 -1.5992e-05
15:41914305 A G 0.309830 -1.0064e-04
15:41922252 A G 0.025690 3.1337e-05
15:41940890 C T 0.029361 -1.2004e-05
15:41948090 G C 0.045687 4.3034e-05
15:41955532 T C 0.023895 -1.8384e-04
15:41962080 G C 0.020409 -1.4172e-05
15:41989091 A C 0.042412 -3.2703e-05
15:41991315 T A 1.628715 2.2887e-05
15:42015269 T C 0.120531 5.6902e-05
15:42015413 G A 0.593281 -1.1648e-05
15:42018654 C T 1.632052 3.7164e-05
15:42021512 C T 0.123141 -1.3974e-04
15:42032383 G C 0.691199 1.6690e-04
15:42041723 G A 0.028907 -6.1226e-05
15:42041750 G A 0.028111 6.8958e-05
15:42043581 G T 0.095350 -4.8538e-05
15:42045660 G A 0.507681 4.1733e-05
15:42045765 T C 0.028868 -5.1758e-05
15:42065979 T C 0.038212 1.5038e-05
15:42075839 G A 0.054347 -2.0099e-06
15:42082184 C A 0.092949 -1.0801e-04
15:42084329 A G 0.034291 -2.7753e-05
15:42086911 G A 0.398088 -2.7265e-05
15:42091212 G A 1.349236 1.6973e-05
15:42104305 A G 0.027612 2.2084e-05
15:42104916 A G 0.045366 -5.3091e-05
15:42105918 G C 0.740590 3.7140e-05
15:42115747 C G 0.669050 1.6544e-04
15:42120342 G A 0.108366 -1.3939e-04
15:42127734 G A 0.679284 1.6400e-04
15:42132896 T C 0.620059 -1.0073e-05
15:42134097 T C 0.299067 -7.3327e-05
15:42141200 C G 0.401428 -4.4268e-05
15:42143118 C T 0.118788 -4.0598e-05
15:42143227 C T 0.664061 2.4518e-05
15:42143533 G T 1.812493 7.0569e-06
15:42145936 C G 0.661098 -1.2051e-05
15:42149472 C T 1.089083 3.2203e-06
15:42150888 A G 0.605459 2.2686e-06
15:42154738 A G 0.261390 -1.2347e-04
15:42155702 G A 1.687200 -2.0167e-05
15:42159290 T C 0.515150 -1.7483e-05
15:42162467 A G 0.074311 -7.6112e-06
15:42162957 T G 0.689076 -4.1565e-06
15:42166475 A G 0.259105 -1.1915e-04
15:42166500 T C 0.883338 6.8900e-06
15:42167089 C T 0.030358 -4.5083e-05
15:42168400 T C 0.593934 4.9589e-07
15:42171462 T C 0.491533 -3.8416e-05
15:42171537 G A 1.689953 -3.8352e-06
15:42171655 A C 0.073903 -6.5612e-06
15:42172166 C T 0.098726 -1.7016e-05
15:42179211 C T 1.639108 8.2316e-06
15:42179251 G T 1.102410 2.8346e-05
15:42187492 C T 0.526607 -4.2997e-05
15:42188035 G A 1.738110 4.1324e-05
15:42190069 C T 1.161986 4.2950e-05
15:42193571 G T 0.637943 1.2606e-04
15:42194217 C T 1.113056 -5.2533e-05
15:42200495 C G 0.080280 -5.6253e-05
15:42204503 G A 0.041701 -1.4819e-05
15:42205772 A G 0.571311 -9.3120e-06
15:42214225 A C 0.119593 -1.3181e-06
15:42218634 T C 0.160743 -6.5694e-05
15:42220257 T C 0.164459 -2.7201e-05
15:42224824 C T 1.122930 -4.3052e-05
15:42226256 A G 0.058969 -2.4649e-05
15:42231296 A G 0.081822 6.4705e-06
15:42231729 G A 0.073101 4.0735e-05
15:42235316 T C 0.331872 1.1111e-04
15:42238141 A G 0.150749 5.2541e-06
15:42250515 C T 0.220724 -6.3554e-05
15:42251673 T C 0.277794 1.3239e-05
15:42261851 A C 0.144287 1.1802e-05
15:42264135 T C 0.027274 -2.4487e-06
15:42270697 T C 1.777819 -6.2381e-05
15:42270730 T C 1.288843 -1.4937e-05
15:42271067 G T 1.169977 -6.6231e-05
15:42272247 C T 0.021620 -1.0013e-04
15:42272711 T G 0.530048 -9.7786e-06
15:42273259 C G 0.344264 -2.0302e-05
15:42276359 A G 0.189474 5.4466e-06
15:42284351 C T 1.905195 -7.9961e-06
15:42287606 C T 0.105506 2.1908e-05
15:42287987 C T 0.451228 -1.9909e-05
15:42299241 T C 0.021805 -7.2681e-05
15:42299418 A G 0.303458 -1.6854e-05
15:42300105 A G 0.062831 -5.5655e-05
15:42300302 T C 0.098372 -1.9265e-05
15:42301497 C T 0.709190 -8.5185e-06
15:42307006 T C 0.808660 3.0525e-06
15:42309566 T C 0.040286 -5.3186e-05
15:42311454 G T 1.702569 -8.0825e-05
15:42313663 C G 0.375436 2.4699e-06
15:42313965 C T 1.975261 -5.6425e-05
15:42314362 T C 0.067752 -2.2811e-04
15:42325608 G A 0.364092 1.3405e-05
15:42326259 T C 0.807232 -8.9873e-05
15:42330954 C T 0.059323 -1.5955e-06
15:42332368 C T 1.931031 -2.8043e-05
15:42332784 G A 0.280498 -1.0400e-04
15:42332937 A C 0.100271 1.1478e-05
15:42334224 A G 0.303374 2.2582e-04
15:42336018 T C 1.596371 3.6834e-05
15:42342226 C T 0.350259 1.1849e-05
15:42342818 A G 0.181412 7.3577e-05
15:42343027 T C 0.531937 5.1650e-05
15:42343183 T C 1.065473 -9.4837e-06
15:42345046 C T 1.367111 8.5702e-05
15:42351338 C T 0.872633 -2.6620e-06
15:42353894 A G 0.134903 1.2772e-04
15:42354274 T C 0.168740 -9.9224e-05
15:42358580 G A 0.708827 2.8663e-05
15:42363395 T C 0.237634 -6.1965e-05
15:42366224 A G 1.276421 3.6457e-05
15:42371752 T A 0.703423 3.5163e-05
15:42386630 T G 0.222418 -5.0637e-05
15:42391013 A G 1.562362 1.2706e-05
15:42392164 T C 0.788328 -2.0334e-06
15:42394185 C T 0.198997 -3.8599e-05
15:42395260 C T 1.368247 -9.0390e-05
15:42395956 C A 0.208984 3.4163e-05
15:42396877 A C 0.404343 -3.4916e-06
15:42402489 C A 0.161327 -1.4992e-05
15:42411022 G A 1.812701 -2.6998e-05
15:42411189 C T 0.225538 7.6716e-06
15:42411242 C A 0.667596 2.8096e-05
15:42415350 A G 0.076785 1.8740e-05
15:42415978 C A 0.720408 -9.3008e-05
15:42430535 T G 0.965920 7.2889e-05
15:42431858 C T 0.209153 2.5365e-05
15:42434254 A G 1.068372 1.3135e-04
15:42434824 T C 0.058206 -9.8440e-05
15:42436002 T C 0.772427 -2.3789e-05
15:42437431 C T 0.891261 -7.4913e-05
15:42437522 G A 1.422081 1.8929e-04
15:42437550 A C 1.207053 2.5127e-04
15:42439444 T C 0.124306 -9.7575e-06
15:42439874 A G 0.026333 1.0150e-05
15:42440805 G A 0.086574 -5.6536e-06
15:42442823 C G 0.111135 3.5923e-05
15:42459558 A G 0.153339 9.5498e-06
15:42467212 T C 0.052351 -2.4494e-05
15:42468140 T C 0.058122 -8.7402e-05
15:42483779 T C 0.158172 1.1541e-05
15:42484321 C T 0.059345 -1.5707e-04
15:42496241 T G 0.051870 -7.5457e-05
15:42502282 T C 0.030562 -3.5434e-05
15:42503678 T C 0.045541 -4.0453e-06
15:42520410 G A 0.195790 1.2532e-04
15:42522314 G T 0.115072 -2.2859e-05
15:42524104 G A 0.064581 1.3989e-05
15:42528739 C T 0.045447 4.7142e-05
15:42537671 C T 0.025658 3.3018e-04
15:42549777 A G 0.033697 -7.3849e-05
15:42570718 G A 1.731599 -3.1978e-05
15:42579949 A G 0.023233 1.2490e-04
15:42583993 G A 0.128775 1.0126e-05
15:42585029 T C 0.071978 8.0476e-05
15:42589186 G T 0.026219 -1.5489e-05
15:42602621 T C 0.025963 -2.8465e-05
15:42615305 G A 0.426975 6.6386e-06
15:42615492 G A 1.888255 -4.6763e-05
15:42618531 A T 0.196433 1.0567e-04
15:42631928 C T 0.157185 8.1010e-06
15:42643529 C T 0.269388 2.8392e-05
15:42643538 G A 0.110654 2.8953e-05
15:42645527 T C 0.102592 4.0762e-05
15:42651682 C A 0.093085 1.3997e-05
15:42681199 A G 0.075694 1.9985e-05
15:42683787 A G 0.035265 1.2768e-04
15:42684041 A G 0.039491 -4.5668e-05
15:42684455 G A 0.253600 -2.4719e-04
15:42687263 A G 0.096253 -1.0048e-05
15:42688772 G A 1.807835 -8.7149e-05
15:42701203 C G 1.255441 -8.6458e-06
15:42703356 A G 0.051224 -9.9892e-05
15:42704105 T C 1.929006 -7.5954e-05
15:42705713 T C 0.023905 -1.3613e-04
15:42714028 G A 0.094997 2.7947e-05
15:42719131 A G 0.052318 -2.1660e-05
15:42734320 T C 0.144296 6.1070e-06
15:42742435 C T 0.153625 1.0169e-05
15:42742464 G A 0.029458 9.2415e-05
15:42744094 G A 0.305776 -5.6905e-05
15:42745702 A C 0.031007 -3.8689e-05
15:42761379 A G 0.055379 -2.0474e-05
15:42761436 T C 0.487658 -1.9404e-05
15:42763217 A G 0.153823 1.3306e-05
15:42772605 C T 0.083549 6.3668e-05
15:42772801 G A 0.265318 8.2549e-06
15:42777917 G T 0.026349 1.0008e-05
15:42787459 A G 0.093848 3.7660e-05
15:42791676 C A 0.169853 3.2457e-05
15:42808309 A G 0.165046 -6.1554e-07
15:42809806 T C 0.042808 -1.0471e-05
15:42832125 A G 0.025846 -1.8256e-06
15:42839880 G A 0.077083 4.9540e-05
15:42850380 G A 0.491472 -6.2307e-05
15:42861362 T C 0.308350 -6.8228e-05
15:42868286 G A 0.486976 -1.0462e-05
15:42876014 C T 1.427362 5.6517e-05
15:42876902 G T 0.049504 -5.9991e-06
15:42916041 G T 0.049459 -8.4284e-06
15:42927182 G A 0.026450 -8.9090e-07
15:42934631 C A 0.961038 3.6025e-05
15:42953382 G T 0.052396 -1.0914e-05
15:42958928 C A 0.371976 -4.5306e-05
15:42971620 C T 0.439446 -2.4627e-05
15:42972364 C A 0.043308 -3.7157e-05
15:42976706 T C 0.062010 -6.5298e-05
15:42981022 G A 0.433912 -2.8188e-05
15:42981806 A G 0.392418 -2.6851e-05
15:42982340 T C 0.374527 -4.4694e-05
15:42983923 G A 0.371434 -4.3820e-05
15:42998365 C T 0.418601 -3.2242e-05
15:43011353 C G 0.054152 2.6394e-05
15:43011537 T G 0.422587 -3.2618e-05
15:43013947 T C 0.389085 -3.9728e-05
15:43018518 T C 0.037875 -2.4824e-05
15:43020983 A G 0.376348 -2.7119e-05
15:43022690 A C 0.389711 -1.8173e-05
15:43023327 A G 0.165803 4.7650e-06
15:43023482 C T 0.409737 -4.4861e-05
15:43031586 G A 0.150794 -3.8620e-05
15:43041246 G A 0.020799 -7.5720e-06
15:43041889 A G 0.047252 -1.7441e-05
15:43062936 C T 1.887379 -9.5018e-05
15:43075202 G A 1.589117 3.9311e-05
15:43080038 A G 0.044788 1.3268e-04
15:43094716 C T 0.053078 -5.2141e-05
15:43111335 C T 0.215041 -9.7977e-05
15:43136266 C A 0.127117 8.3273e-05
15:43137201 C T 0.311031 -3.4208e-05
15:43153697 C G 0.060377 -3.5951e-05
15:43164603 C G 0.050965 1.0828e-05
15:43170793 G A 0.618280 -2.9094e-05
15:43175949 T C 0.057596 1.2319e-05
15:43204086 T C 0.607180 -3.8037e-05
15:43205532 T C 0.023584 -1.1463e-05
15:43217186 A G 0.053805 1.6100e-05
15:43235584 G A 0.055772 -6.0119e-05
15:43237414 T C 0.182622 2.7234e-05
15:43255632 G A 0.059735 -1.1077e-04
15:43256191 C T 0.149970 -3.6650e-05
15:43273307 T C 0.109943 -3.5475e-05
15:43305647 T C 0.029861 6.0230e-05
15:43308155 A G 0.080404 -3.3612e-05
15:43317071 C T 0.073214 -1.5512e-05
15:43317335 G A 0.133358 8.3122e-05
15:43338652 C A 1.393882 4.5019e-05
15:43339151 A C 0.060147 -1.5266e-05
15:43344886 T C 1.751051 6.3458e-05
15:43357124 A C 0.359029 -1.6328e-05
15:43395847 A G 0.059157 1.5580e-05
15:43399237 C A 0.095990 -4.4805e-05
15:43414673 T G 0.026485 -1.5952e-06
15:43419860 T C 0.101848 2.2422e-04
15:43421628 T C 0.039997 -3.8645e-05
15:43421665 C T 1.719973 1.0499e-04
15:43434333 A C 0.268732 4.4705e-05
15:43436410 G A 0.433577 -1.3285e-06
15:43472736 G A 0.046171 -5.3271e-06
15:43478797 G A 0.196413 -7.4338e-06
15:43494816 A C 1.791597 1.0667e-04
15:43499393 A G 0.039527 1.4496e-04
15:43509980 T C 0.113407 -4.3019e-06
15:43524420 A G 0.162567 2.1286e-05
15:43526492 G A 0.026846 1.1672e-05
15:43527819 C T 0.037300 -1.0004e-05
15:43531411 C G 0.207673 -1.1969e-04
15:43532085 A C 0.024392 -1.6766e-06
15:43538360 A G 0.078632 -5.5758e-05
15:43538741 C T 0.042477 -1.7338e-05
15:43541139 T C 1.537818 -1.8732e-06
15:43550822 A G 0.066428 -9.0057e-06
15:43559231 C T 0.435200 -3.0853e-05
15:43559960 A T 0.647489 -7.2664e-07
15:43560825 A G 0.644733 3.5418e-06
15:43569097 T C 0.026381 1.2509e-05
15:43571211 A G 0.060614 -1.3041e-05
15:43571463 A G 0.112511 -8.5741e-05
15:43588888 A C 0.243724 2.5411e-05
15:43609509 G A 0.250712 4.2796e-05
15:43620073 C A 0.223778 -1.5273e-04
15:43622265 A C 0.191723 3.0391e-05
15:43632549 C T 0.634191 -2.4592e-05
15:43642852 T C 0.047479 5.4944e-06
15:43648629 T C 0.566082 -3.3350e-05
15:43658935 T C 0.382908 -1.3022e-04
15:43659320 T C 0.060238 -6.9855e-06
15:43661459 T C 0.222399 2.5735e-05
15:43661802 C T 0.605310 -4.7709e-05
15:43662829 A G 0.216021 1.2870e-05
15:43680665 A G 0.040708 4.9464e-05
15:43688916 G A 0.261539 8.2692e-06
15:43695083 A T 0.649449 -5.6140e-05
15:43699303 T C 0.191798 3.4748e-05
15:43713634 C A 0.336805 4.7658e-05
15:43719820 C A 0.119518 6.1984e-05
15:43733730 G A 0.025878 2.6340e-05
15:43741756 G C 1.938749 -9.8597e-05
15:43762196 T C 0.218634 3.7489e-05
15:43767774 C G 0.601379 -3.5913e-05
15:43768088 T C 0.028332 -5.1277e-06
15:43768642 C T 0.050549 -5.7308e-06
15:43798039 C T 0.161690 -1.7712e-05
15:43800938 T C 0.050420 -6.8536e-05
15:43811843 G C 0.569354 -3.6830e-05
15:43818052 A G 0.196634 2.3432e-05
15:43818079 A G 0.386306 -8.9650e-05
15:43818115 A G 0.030792 -9.1042e-06
15:43818926 T C 0.051474 -3.4318e-05
15:43819150 G C 0.034817 -8.0093e-05
15:43819450 G A 0.020400 -1.9968e-06
15:43820717 T C 0.049459 1.3660e-04
15:43822828 A G 1.738357 2.1501e-05
15:43826557 T C 0.583674 -5.1363e-05
15:43849311 A G 0.041442 4.2322e-05
15:43910440 G A 0.554355 -3.3107e-05
15:44013509 C G 0.193810 3.0088e-05
15:44014148 T C 0.066074 7.7443e-05
15:44020902 T C 0.362820 -1.1643e-04
15:44030018 A G 1.455655 5.3185e-05
15:44047570 C T 1.644477 1.0277e-04
15:44061584 C T 0.049520 -5.0553e-05
15:44063859 A G 1.451445 4.5777e-05
15:44064263 G A 0.053542 9.7932e-05
15:44067985 G A 0.044145 -5.2743e-06
15:44069069 C G 0.187718 1.2527e-05
15:44102309 C T 0.184943 1.7990e-05
15:44102533 G C 0.114737 3.9112e-05
15:44120559 G T 1.640806 9.2530e-05
15:44160582 T G 0.181298 -1.0052e-05
15:44169741 C A 0.391318 -1.7003e-04
15:44176103 G A 0.220763 1.6248e-05
15:44177102 A G 0.067765 -1.0583e-05
15:44179018 A G 0.038936 -5.0972e-05
15:44179703 A C 0.313780 -8.6055e-05
15:44199560 T C 0.058388 -1.1853e-05
15:44200808 G C 0.177202 1.2842e-05
15:44218136 T C 0.080683 1.3549e-04
15:44242458 G C 0.174784 2.5821e-05
15:44245728 G A 0.054032 -4.1836e-05
15:44245931 T A 0.086892 1.9351e-04
15:44250313 T C 0.512686 -1.3719e-04
15:44260462 G A 0.056502 -5.2912e-05
15:44262465 G C 0.103815 -4.7290e-05
15:44271206 G A 0.296220 1.5434e-05
15:44278161 G A 1.908561 -7.1343e-05
15:44284006 G C 0.057034 -8.8383e-06
15:44286489 C T 0.086256 1.3943e-05
15:44291711 C T 0.085967 -1.0173e-04
15:44299426 G A 0.029832 -1.5424e-04
15:44310844 T C 0.078515 3.5678e-06
15:44312025 A G 0.043756 9.2825e-06
15:44324041 C T 0.034295 -1.1384e-04
15:44328112 T C 0.403778 -1.2315e-04
15:44347500 C T 0.118950 -1.3898e-05
15:44365946 T G 1.895428 -1.3094e-04
15:44373887 G A 0.170714 1.1145e-04
15:44380224 C T 0.076304 2.4895e-05
15:44388947 A G 0.055291 5.1191e-06
15:44401266 A G 1.559483 1.9649e-05
15:44401402 C T 0.053006 1.0379e-05
15:44412598 T C 1.908317 -7.6492e-05
15:44428982 T C 1.886795 -9.8545e-05
15:44445501 C T 0.052227 -5.3167e-05
15:44450406 T C 0.072799 2.4556e-05
15:44453448 A C 0.048005 1.2303e-05
15:44457653 A C 1.861225 -8.6385e-05
15:44460802 G A 1.935952 -1.8379e-05
15:44462139 A C 0.040053 1.3103e-05
15:44468168 T C 0.113403 6.4557e-05
15:44474906 C T 0.285467 1.2319e-05
15:44484893 G A 0.083263 -6.7755e-05
15:44492719 A G 0.029053 -1.3640e-04
15:44505872 T C 0.602908 -1.3473e-04
15:44506947 A C 0.038611 6.1956e-05
15:44515959 T A 1.206842 -1.7974e-05
15:44517349 T C 0.126081 1.7121e-04
15:44529513 T C 0.061231 -4.0020e-05
15:44542807 T C 0.035440 -6.8919e-05
15:44543579 A G 0.067703 -6.6909e-05
15:44551578 G C 0.754796 -6.4039e-05
15:44556683 T C 0.053545 2.2411e-05
15:44578980 C T 0.064983 2.2705e-05
15:44582886 A G 1.000042 -2.2318e-05
15:44598642 C T 0.382174 1.8941e-06
15:44599883 A G 0.061286 -5.8817e-05
15:44604615 T G 0.056450 -1.0760e-04
15:44623702 C T 0.030341 1.2949e-04
15:44633071 A G 0.063432 -3.7415e-05
15:44646753 A G 0.064896 4.3706e-05
15:44720011 T C 0.069303 -1.3921e-05
15:44728169 C T 0.466418 -4.8903e-05
15:44733251 A G 0.051319 -9.8249e-06
15:44750291 T C 0.043892 7.5677e-05
15:44774202 T C 0.158944 -7.2451e-06
15:44774343 G T 0.022350 6.1733e-05
15:44777942 G A 0.281910 -4.4035e-05
15:44778639 T C 0.058641 1.7780e-06
15:44812694 A G 0.074854 7.8819e-06
15:44820363 C G 0.161210 3.7242e-05
15:44821843 G A 0.850916 2.3024e-05
15:44822191 C T 0.281728 3.6012e-05
15:44831149 A G 0.050189 -1.1413e-05
15:44849698 A G 0.049741 -4.3667e-06
15:44856015 A C 0.026917 2.4729e-05
15:44862529 G A 0.106516 1.1687e-05
15:44868503 C T 0.087713 2.9528e-05
15:44874929 G T 0.037680 1.4397e-04
15:44897546 T C 0.054081 -2.9154e-06
15:44898642 T C 0.052721 -3.3614e-05
15:44900675 T C 0.109346 9.9947e-05
15:44905459 G C 0.040637 1.2864e-05
15:44907562 C T 0.025486 -1.7766e-05
15:44918690 T C 0.024749 -3.7721e-05
15:44919045 T G 0.064587 6.0890e-05
15:44924356 T C 0.043889 -6.8724e-05
15:44925740 C A 0.041221 -1.3156e-06
15:44934255 G T 0.070248 -7.6399e-06
15:44943757 G A 0.886334 -2.0643e-05
15:44944037 T C 0.034051 -4.2908e-05
15:44951174 G A 1.061040 -5.8644e-06
15:44958036 G A 0.034444 -3.4798e-05
15:44962188 A G 0.033616 -6.0755e-05
15:44962684 T C 0.059203 -6.9719e-05
15:44968772 C A 0.028176 6.3312e-05
15:44969737 C T 0.155598 5.7606e-05
15:44988610 G T 0.214872 7.7873e-05
15:45003114 G C 0.047287 -3.8039e-05
15:45006491 T G 0.043311 -4.1177e-05
15:45008790 T C 0.030643 -9.1143e-08
15:45017074 C T 1.911389 -2.1003e-05
15:45021705 T C 0.062435 2.4425e-05
15:45028587 T C 1.910498 -1.8506e-05
15:45029647 T A 0.060235 -7.9957e-05
15:45040512 T G 0.790555 -2.5210e-05
15:45047134 A G 1.429462 -9.3012e-05
15:45047402 G A 0.126977 7.2532e-05
15:45048651 T C 0.232548 4.2384e-05
15:45048774 G C 0.092020 -6.6894e-06
15:45048925 A G 0.037148 -3.4920e-05
15:45057437 T C 1.101456 -3.8762e-05
15:45061448 T G 0.229913 3.5512e-05
15:45062010 T C 0.035973 3.1735e-05
15:45068394 C G 0.216634 6.8322e-05
15:45074141 T C 0.067310 2.2069e-05
15:45076085 C T 0.216836 7.7454e-05
15:45079636 A G 0.059832 -1.0234e-04
15:45082461 T C 0.053234 1.7742e-05
15:45083843 A G 0.263753 -1.2894e-06
15:45085467 T C 0.065158 6.3772e-06
15:45090343 A G 0.126503 8.5352e-05
15:45092057 A G 0.189432 -7.7047e-05
15:45094624 A G 0.056022 8.6727e-06
15:45095136 C T 1.969899 3.1902e-05
15:45095196 T C 0.833175 -2.0787e-05
15:45095781 A C 0.502809 -2.7481e-05
15:45095902 G A 0.527217 -1.2718e-04
15:45096539 G A 0.133306 -6.0803e-06
15:45097933 A G 1.955984 -5.5614e-05
15:45099142 G A 0.484863 -7.4698e-06
15:45102619 C G 0.332829 -8.9218e-06
15:45103396 C T 0.116597 2.4478e-05
15:45104132 G T 0.076058 -7.6415e-05
15:45123603 A G 0.479904 2.1998e-05
15:45128504 T C 0.083539 2.6735e-05
15:45128790 C T 0.405706 -3.3789e-05
15:45142419 G A 0.118837 -3.3784e-05
15:45152371 C T 0.222178 2.7713e-05
15:45165400 C G 0.103176 1.1684e-04
15:45175813 A T 0.034061 3.7870e-05
15:45198821 G A 0.118061 -4.3052e-05
15:45202919 A G 0.150132 -2.2718e-05
15:45206802 A G 0.210906 -3.1384e-06
15:45216857 A G 0.034571 4.1112e-05
15:45249121 G C 0.035087 2.5731e-05
15:45250515 T G 0.299729 -4.5860e-05
15:45256459 T C 0.242623 4.7273e-05
15:45264173 C T 0.211402 3.1334e-05
15:45316615 T C 0.028261 5.5470e-06
15:45318572 G A 0.249407 3.0301e-05
15:45323474 T C 0.249170 -6.8047e-06
15:45334829 T C 0.053419 3.1170e-05
15:45352034 T C 0.169026 1.0517e-04
15:45358846 A C 1.753157 6.4003e-05
15:45363112 T G 0.178052 -1.8600e-04
15:45379702 C T 0.031033 2.5027e-05
15:45388382 T C 1.850397 -2.3516e-05
15:45392075 A G 1.844980 -6.9512e-06
15:45393667 G A 0.147523 2.8196e-05
15:45394406 A G 1.306285 3.3857e-05
15:45397889 T C 0.147159 4.8579e-05
15:45398438 C T 0.150454 3.5955e-05
15:45400164 C T 1.941067 1.9436e-04
15:45402429 G T 0.052412 3.3562e-05
15:45404066 A G 1.808527 -4.2856e-05
15:45408691 G C 1.841679 -2.9766e-05
15:45413541 C T 0.154319 1.8127e-05
15:45415645 G A 1.939957 -8.2855e-05
15:45420166 T C 0.084863 -2.3281e-05
15:45420718 C A 0.948182 -2.8479e-06
15:45423889 T G 0.345562 -4.3338e-05
15:45425864 A G 1.159704 9.2778e-05
15:45427035 A G 0.260241 9.7380e-07
15:45428712 T C 0.237592 5.2302e-05
15:45431806 T G 0.039812 -7.4216e-06
15:45434493 T C 0.850634 -7.7241e-05
15:45437272 T C 0.042675 -4.4342e-06
15:45438537 T C 1.486996 2.8883e-04
15:45442687 C G 1.552307 1.7142e-05
15:45444133 C T 0.226209 -1.9929e-05
15:45445692 G A 1.142628 1.3224e-04
15:45446156 T C 1.366455 1.1441e-04
15:45447350 T C 0.067674 -1.0162e-04
15:45453032 C T 0.224518 -1.6901e-05
15:45454854 A G 0.027917 9.8162e-05
15:45457458 T G 0.628494 -1.0058e-04
15:45468626 C T 1.772022 2.4422e-05
15:45474229 C T 0.025401 1.4967e-05
15:45483721 C T 0.053480 4.1371e-05
15:45488753 A G 0.020695 5.8122e-05
15:45491082 A G 0.103296 6.3654e-05
15:45491136 G C 0.193765 -3.3957e-04
15:45495955 C T 0.104461 7.3650e-05
15:45501185 T G 0.037602 -2.0872e-05
15:45523248 T C 0.165004 5.0698e-05
15:45526313 G A 0.021422 -3.8757e-05
15:45539076 A G 0.600672 -7.1495e-05
15:45545478 T C 1.285633 -1.6360e-05
15:45554267 A C 1.344676 -1.1196e-05
15:45567568 C T 0.161635 1.2725e-07
15:45569277 C G 0.223152 6.4083e-05
15:45581495 C T 1.552657 -1.4939e-05
15:45593324 T C 1.550200 -2.2308e-05
15:45597473 C G 0.047495 7.9226e-05
15:45599909 A G 0.026722 4.5819e-05
15:45603008 C T 0.056187 6.3030e-06
15:45608841 G A 0.058333 -2.3300e-04
15:45609360 C T 1.321943 -3.9152e-05
15:45625234 T C 0.068063 9.1074e-05
15:45650286 G A 1.880673 1.6439e-05
15:45652278 A G 0.378227 -1.0873e-05
15:45654327 G A 0.740119 1.1695e-05
15:45655097 A G 0.026080 -2.7155e-05
15:45667700 C G 0.021104 -4.5928e-05
15:45690850 G A 0.023457 3.5306e-05
15:45693281 T C 0.048001 1.4097e-05
15:45695695 A G 0.511037 -1.1921e-05
15:45702799 G A 0.145218 -3.9228e-04
15:45706328 A G 0.061478 -1.1742e-05
15:45706739 G A 0.510515 -9.8520e-06
15:45729123 G A 0.494588 -1.5666e-05
15:45738897 A G 0.050244 4.3605e-05
15:45740212 C T 0.311849 6.0693e-05
15:45750702 C T 0.060485 -2.3234e-04
15:45759341 T G 0.085399 -1.1994e-04
15:45760112 G A 0.037456 -5.9070e-06
15:45768761 C T 0.051539 -5.1973e-05
15:45768855 T C 0.095380 -1.5513e-06
15:45769358 A C 1.881410 1.5015e-05
15:45772263 T C 0.047115 9.2311e-05
15:45777344 C T 0.420341 1.7941e-05
15:45779810 A G 1.371840 -6.5697e-05
15:45797684 T G 0.106065 2.9539e-05
15:45829335 A G 0.020117 -3.6629e-05
15:45832357 G A 0.033035 -9.9833e-05
15:45839499 G A 0.037303 7.6540e-05
15:45847921 C T 0.235586 4.0893e-05
15:45857309 T C 1.106133 1.9383e-05
15:45858905 G A 0.101118 1.1310e-04
15:45860964 A G 0.110969 -3.0559e-05
15:45872658 G A 0.020156 -1.5895e-05
15:45877552 T C 0.253185 1.0834e-05
15:45885714 T C 0.092618 4.9407e-05
15:45897428 C G 0.035463 -1.3129e-04
15:45902779 T C 1.123228 9.0692e-06
15:45905414 G A 0.061971 4.8692e-05
15:45911382 T G 0.045775 -2.4005e-06
15:45926683 T G 0.178474 -1.6808e-05
15:45931635 C T 0.034554 -1.2982e-05
15:45931807 C T 0.135864 6.7606e-05
15:45935393 A C 0.157640 2.9311e-06
15:45935755 T C 0.326902 -6.8496e-05
15:45936632 T G 0.229802 1.7256e-05
15:45945513 T C 0.724799 -5.5039e-06
15:45946617 G A 0.383544 2.9599e-05
15:45946631 C T 0.070271 8.2101e-05
15:45950259 C G 1.344244 5.4103e-05
15:45950915 T C 1.068482 5.1128e-05
15:45951064 G T 0.280738 4.8795e-05
15:45951471 C T 0.546393 -3.0266e-04
15:45952462 G A 0.229403 -1.2522e-04
15:45952533 G A 0.174440 1.6402e-05
15:45953561 C T 0.031805 -6.5727e-05
15:45954806 A G 0.239923 -9.3660e-05
15:45958849 G A 0.146896 -1.5890e-05
15:45960897 T C 0.126656 4.5387e-05
15:45968435 C T 0.394680 -1.8184e-05
15:45972192 A G 1.914659 -3.1321e-05
15:45973077 A G 0.043256 -1.3153e-04
15:45978846 A C 0.279784 -5.5368e-05
15:45981117 T C 0.458586 -1.7317e-05
15:45981317 A G 0.273756 1.0600e-05
15:45983895 G C 0.910524 -1.6742e-05
15:45984246 C T 0.258378 4.1946e-06
15:45984284 G A 0.048466 1.0655e-05
15:45985071 C G 0.934118 -4.8748e-05
15:46005054 C A 0.175878 3.0597e-05
15:46009970 G C 0.076720 6.4716e-05
15:46011917 G A 0.066609 -6.6280e-05
15:46014444 C T 1.427862 -3.5031e-05
15:46017467 C G 0.164060 -3.6645e-05
15:46018359 A G 0.130265 1.7543e-06
15:46019217 C A 0.161032 -3.0477e-05
15:46020145 G A 0.272091 -4.7815e-05
15:46025428 G A 0.249595 -1.2882e-05
15:46029353 T C 0.046979 3.4996e-05
15:46031054 G T 0.202944 -3.2805e-05
15:46038977 G A 0.178195 -4.8444e-06
15:46058456 C T 0.108074 -1.1884e-04
15:46064109 G A 0.064574 -1.8615e-05
15:46064365 T C 0.095675 3.1336e-05
15:46072879 C A 0.052299 5.6711e-06
15:46075314 T C 1.017079 -9.9096e-06
15:46078851 T C 0.168513 2.1659e-05
15:46081611 A G 0.036570 3.0164e-05
15:46085186 C G 0.025369 1.2044e-04
15:46095961 A C 0.734066 6.6068e-05
15:46097445 A G 0.055596 4.9272e-05
15:46098409 T C 0.158120 4.5631e-06
15:46101036 A G 0.065701 1.7771e-05
15:46119716 T C 0.098460 9.5705e-06
15:46126948 G A 0.865191 -1.7350e-05
15:46132232 C T 1.931722 -7.9632e-05
15:46132404 C T 0.072484 3.8397e-05
15:46132930 A G 0.125468 -5.9945e-05
15:46133052 T G 0.104004 1.7988e-05
15:46135837 T C 0.486947 -4.2022e-05
15:46141171 C T 0.229024 -2.8713e-05
15:46142018 T G 0.036706 7.9620e-07
15:46145789 A G 0.490488 -4.1929e-05
15:46154336 C G 0.053662 6.3951e-07
15:46160652 G A 1.966504 -4.0346e-05
15:46161481 C A 0.081653 2.6411e-05
15:46174710 C T 1.916523 -5.4134e-05
15:46175727 C T 0.092916 5.3363e-05
15:46177127 A G 0.039063 1.0558e-04
15:46183706 G A 0.037375 5.3796e-06
15:46186278 T C 0.063406 -2.2913e-05
15:46190366 T C 0.596719 1.9567e-06
15:46195665 G C 0.602756 -5.7377e-06
15:46208291 A G 0.553943 -3.4831e-06
15:46209010 C T 0.042701 -1.6725e-05
15:46220049 C T 0.582278 2.3082e-05
15:46230523 C T 0.391821 -2.6555e-05
15:46237343 T C 0.050991 -5.0236e-05
15:46245690 G A 0.035781 -3.9002e-05
15:46249557 T C 0.102631 9.5405e-06
15:46253982 G T 0.499914 1.2534e-05
15:46258991 T G 0.110294 8.1854e-05
15:46267523 A G 0.081098 -1.8569e-05
15:46268538 G A 0.493968 2.0003e-05
15:46270666 C T 0.050342 2.0693e-05
15:46271960 G A 1.915607 -1.6279e-05
15:46273610 A C 0.519843 7.5076e-07
15:46283054 C T 0.098077 4.5288e-05
15:46283428 G A 0.025684 -7.3750e-05
15:46292497 A C 0.095568 -6.6481e-06
15:46294385 G T 0.147039 6.6811e-06
15:46297357 C G 0.557773 6.9122e-06
15:46297812 A G 0.498314 1.3684e-05
15:46298420 G A 1.431627 -4.2338e-06
15:46298458 T C 0.509239 6.2364e-05
15:46305898 A C 0.523978 2.8712e-05
15:46307096 G T 0.906198 1.3643e-06
15:46313889 G A 0.044941 8.7833e-05
15:46318127 G A 0.068203 5.5760e-05
15:46328718 G A 0.123715 1.1960e-05
15:46334175 G A 1.815693 2.3013e-05
15:46337051 A G 0.028066 -4.2311e-05
15:46382318 C T 0.052727 7.0190e-05
15:46395628 T C 0.043623 5.1718e-05
15:46403169 G T 0.210276 -3.8185e-05
15:46403954 T C 0.027628 -1.3704e-04
15:46406722 G A 1.075655 1.4829e-05
15:46443693 G A 0.182197 5.7699e-05
15:46447127 T C 0.032957 -6.7525e-05
15:46450794 G A 0.030000 -7.3265e-05
15:46469064 A T 0.024249 5.8821e-05
15:46474715 T C 0.564537 1.8380e-04
15:46501082 T G 0.154037 5.4403e-05
15:46511913 A G 0.103358 -4.6799e-05
15:46521595 T C 0.791042 6.4499e-05
15:46542860 G A 0.051403 -5.4901e-05
15:46544560 T C 0.057430 6.7811e-05
15:46560974 G C 0.077324 -8.5520e-05
15:46564005 T C 1.108535 2.0210e-05
15:46568449 A G 0.275821 -4.8453e-05
15:46586343 G A 0.084321 9.2347e-05
15:46591057 C T 0.937383 -1.8030e-05
15:46592991 T C 0.089453 2.1377e-05
15:46602905 C T 0.085175 5.4646e-05
15:46605049 G A 0.767867 -1.7930e-05
15:46605277 A G 0.942258 -4.8546e-05
15:46607912 A C 0.071890 5.0441e-05
15:46609311 A G 0.151612 6.6065e-05
15:46609416 C T 0.077122 3.9983e-05
15:46617899 A G 0.031643 -2.8316e-05
15:46619856 C T 0.197439 2.7267e-06
15:46622412 C A 0.988877 -1.7932e-05
15:46622748 A G 0.021760 -5.7235e-05
15:46627248 T C 0.024019 -1.0578e-04
15:46635368 A G 1.510222 -3.2984e-05
15:46639808 A G 1.107113 -4.3577e-06
15:46641137 T C 0.074591 4.8445e-05
15:46643583 T C 1.123176 -1.5430e-05
15:46658369 C T 1.127928 -6.0373e-06
15:46662975 C A 0.028585 -1.6644e-05
15:46665161 G A 0.021308 -6.0747e-05
15:46665632 A G 1.965537 -3.3597e-06
15:46666797 T C 1.686863 -7.1402e-06
15:46666881 C A 0.538029 2.4079e-05
15:46668128 T C 1.590445 3.0349e-05
15:46674359 T C 1.006501 -1.0174e-05
15:46676484 T C 0.023119 -7.9192e-05
15:46679204 C T 1.096827 7.4881e-06
15:46679881 G A 0.059420 1.5397e-05
15:46680268 G A 0.021941 2.1014e-05
15:46682794 T C 1.626258 -1.4825e-05
15:46684022 T G 0.215395 6.8823e-05
15:46698146 T C 1.807504 -3.7009e-05
15:46700422 C A 0.136828 1.2011e-06
15:46700853 T C 0.049150 -2.6905e-05
15:46701559 C T 0.051549 5.0800e-05
15:46712626 C T 1.356857 -1.5743e-04
15:46713019 A G 0.105610 -6.4846e-06
15:46726181 A G 1.084850 -1.0419e-04
15:46732997 C G 1.963229 -1.1814e-05
15:46742292 A G 0.022493 8.6484e-05
15:46742501 T C 0.156202 -2.4020e-05
15:46746631 T G 0.283731 3.2541e-05
15:46747113 C T 0.120083 -1.6931e-05
15:46759640 T C 0.143508 4.3206e-06
15:46765348 T C 1.125526 -3.2048e-05
15:46773880 C T 0.023064 -5.4600e-05
15:46774665 C T 0.021620 3.7994e-05
15:46777011 G A 0.025973 1.0168e-05
15:46792274 C T 1.808958 -3.1957e-05
15:46796072 G A 0.058015 2.4625e-04
15:46801599 C T 0.023957 1.2247e-04
15:46803809 G A 0.142920 2.4939e-05
15:46813679 T C 0.022298 9.4488e-05
15:46816049 A G 1.102407 -2.6823e-05
15:46820089 G A 0.746555 3.1333e-05
15:46820307 C T 0.355186 6.0572e-05
15:46821083 T C 0.385297 -4.5220e-06
15:46835204 T C 0.482686 -8.2102e-05
15:46835904 G T 1.304383 4.1729e-05
15:46843166 G T 0.029637 5.4682e-06
15:46845055 G C 0.044275 -1.8416e-05
15:46845278 C A 0.319447 1.0385e-05
15:46850179 G T 0.944900 1.4889e-05
15:46853030 C T 0.097340 -1.2331e-05
15:46859010 A G 0.698931 1.7303e-05
15:46860288 C A 0.103436 -3.0236e-05
15:46860611 A G 1.927058 8.1186e-05
15:46864684 T C 1.829121 2.2358e-04
15:46866678 A G 0.063419 -4.1190e-05
15:46868041 C T 0.029020 -2.1897e-05
15:46870539 T G 0.913442 7.8068e-05
15:46873355 G T 1.711040 7.6580e-04
15:46875811 T C 0.247502 1.5926e-05
15:46880795 G A 1.645470 2.4721e-05
15:46881597 A G 0.121141 -9.0522e-05
15:46882969 C T 1.219491 -4.9195e-06
15:46889447 C T 0.110274 -2.5664e-05
15:46893483 A G 1.039426 -8.7821e-06
15:46896560 T C 0.091430 -2.9843e-05
15:46933050 C T 0.909749 5.1253e-05
15:46934579 C T 0.040244 7.5271e-05
15:46936320 A G 1.081248 -9.8231e-06
15:46936563 G A 1.239997 5.0107e-06
15:46936683 A G 0.184047 -1.5152e-04
15:46947694 G T 1.083555 -3.0803e-05
15:46959099 C T 0.037135 4.9181e-06
15:46966791 A G 0.072237 -1.3355e-05
15:46992874 T C 0.136870 1.9332e-05
15:47000090 C T 1.466103 -1.3269e-05
15:47004317 A G 0.193278 2.0686e-06
15:47007219 C T 0.067849 4.2187e-05
15:47025217 G A 0.159337 -3.4434e-06
15:47046415 G A 1.434639 -1.3445e-06
15:47049408 T C 0.060436 -2.3550e-05
15:47051884 C T 0.344231 -4.1977e-05
15:47068742 T C 0.024554 -1.9061e-05
15:47093525 G A 0.634324 -9.2073e-05
15:47123941 C G 0.091559 -8.5812e-06
15:47142080 T G 0.185102 -4.8368e-05
15:47148996 A G 0.239751 3.0322e-06
15:47150317 A C 0.052137 -1.0614e-04
15:47152112 C T 1.406625 -2.8982e-05
15:47157589 T C 0.179389 -1.0169e-05
15:47171325 T C 0.599234 1.6482e-05
15:47173007 C T 0.133946 8.2887e-06
15:47189397 G A 0.080436 3.8747e-06
15:47204741 G A 1.814460 1.1192e-04
15:47205543 A C 0.085568 1.0321e-04
15:47213071 A G 0.263837 -3.6861e-05
15:47230919 T G 0.736068 7.6529e-06
15:47231697 G A 0.100375 -4.0339e-05
15:47234874 T C 0.615456 1.3382e-05
15:47239291 T C 1.900596 7.6509e-05
15:47241455 T G 1.386524 3.7040e-06
15:47244777 T G 0.073422 -1.7980e-05
15:47265460 T C 0.138308 4.2389e-04
15:47305186 T C 0.136309 -2.6964e-05
15:47305513 A G 0.029747 1.0050e-05
15:47311687 A G 0.613966 -3.6185e-05
15:47324669 G A 0.180130 1.2714e-04
15:47329682 T G 0.046405 -2.4011e-05
15:47334361 T C 0.041666 2.3464e-04
15:47343808 G A 1.391295 -2.4896e-06
15:47368431 G C 0.793700 4.4547e-05
15:47375941 T C 0.065668 -2.5522e-05
15:47407285 G A 0.770860 6.5677e-05
15:47415304 A G 0.566754 2.4481e-05
15:47431956 C T 0.033480 -9.3430e-06
15:47447605 C T 0.344176 -1.1971e-05
15:47449728 T C 0.023266 -2.0894e-05
15:47455295 C T 0.063273 -9.1813e-05
15:47455532 C T 0.032857 2.2138e-05
15:47466005 T C 0.027560 1.3905e-05
15:47472960 A G 0.103205 9.1340e-05
15:47484047 G C 0.157503 2.8202e-05
15:47488446 G T 0.044538 1.4432e-04
15:47491244 T C 0.880654 4.7164e-05
15:47501074 G A 0.074688 -6.3714e-05
15:47504936 T C 0.790711 4.0235e-05
15:47523374 C T 0.088129 8.9736e-05
15:47532265 T C 0.081819 2.9034e-05
15:47533478 A G 1.112741 -1.6143e-05
15:47552657 C T 0.709648 1.3136e-05
15:47557946 C T 1.842448 -3.8646e-05
15:47564691 C A 0.059404 -2.4411e-05
15:47565787 T C 0.176069 6.9043e-05
15:47575054 G A 1.119353 -2.1294e-05
15:47576715 C T 0.041127 -1.9885e-05
15:47578804 G A 0.036369 -9.8120e-05
15:47590332 G A 0.055431 2.2086e-05
15:47590746 T C 0.037878 -1.1562e-04
15:47599523 A G 1.116049 -1.4620e-05
15:47600155 G T 0.044405 -2.9937e-05
15:47611277 G A 0.075753 -5.1281e-05
15:47612505 A G 0.112842 3.2167e-05
15:47625280 T G 0.118022 5.9526e-05
15:47628050 T C 0.171856 5.3888e-05
15:47631034 A G 0.111290 4.4489e-05
15:47642311 A G 0.027767 2.0828e-05
15:47642503 T C 0.343128 3.0655e-05
15:47643236 T C 0.105500 -2.6270e-05
15:47643795 C A 1.224587 -9.8307e-05
15:47645444 A G 0.258826 2.9418e-05
15:47648910 G A 1.425635 -3.7757e-04
15:47652481 T C 1.728282 -4.5303e-05
15:47658214 C A 0.193022 -9.9709e-05
15:47659242 T C 0.172298 3.5479e-05
15:47665185 A G 0.289339 -3.9355e-04
15:47668678 A G 0.098554 -6.7825e-05
15:47675655 T C 0.425245 7.4878e-05
15:47677944 C T 0.085915 -3.5233e-05
15:47682079 G A 0.699352 1.1973e-04
15:47686145 G A 0.262542 6.9342e-05
15:47686263 A G 0.945351 1.8108e-04
15:47701385 G A 0.418631 -1.6320e-04
15:47701929 G A 1.333261 -9.3458e-06
15:47708579 T G 1.826946 5.4952e-06
15:47712657 G A 0.463613 -4.3425e-05
15:47722656 C T 1.089706 -1.2469e-05
15:47741212 G T 0.794320 4.2110e-05
15:47753585 A G 0.059222 2.0107e-05
15:47767550 T G 0.060063 7.0023e-06
15:47768879 A G 1.443564 1.5906e-04
15:47794503 A G 0.131352 5.8317e-05
15:47804552 C T 0.114341 7.6937e-05
15:47805357 C T 0.570791 1.1790e-05
15:47833660 G C 0.024934 3.3601e-05
15:47833691 C A 0.311459 2.3961e-05
15:47837222 G T 0.035249 4.7091e-05
15:47839394 A G 0.116720 -3.4376e-05
15:47840785 T C 0.054272 -9.3164e-06
15:47864355 G A 0.025895 -3.5992e-05
15:47864520 A G 0.070504 -6.3285e-05
15:47873549 T C 1.064483 -4.5842e-05
15:47879627 T C 0.049293 -3.7891e-06
15:47892298 A G 1.647894 -7.3814e-06
15:47894320 G A 0.568091 5.1337e-05
15:47896145 A C 0.253367 -3.5914e-05
15:47900177 C T 0.157607 5.4682e-06
15:47918724 A G 0.097941 8.7925e-05
15:47926812 G A 0.698145 1.6218e-05
15:47935459 T C 1.503238 -3.0718e-05
15:47936363 T C 0.327308 3.8855e-05
15:47963870 A G 0.049595 -3.8365e-05
15:47967971 T C 0.071056 -5.8175e-05
15:47981025 G A 1.179957 -7.0196e-06
15:47986612 G T 0.954329 4.9179e-05
15:47987082 G A 1.871939 -2.7070e-05
15:47990840 G A 1.328967 6.2761e-05
15:47997769 T G 0.814674 7.9516e-06
15:47998040 A G 0.032922 4.1088e-05
15:47999541 G A 0.195326 8.5559e-05
15:48004359 T C 0.489479 5.8673e-05
15:48023229 G A 0.094938 -1.2171e-06
15:48026016 A G 0.465697 -2.7353e-04
15:48040218 G A 1.857830 -8.5817e-05
15:48047676 G A 0.535231 9.9806e-05
15:48058071 A G 0.650929 -4.0650e-05
15:48065792 G A 0.554907 3.2904e-05
15:48078422 G A 1.212642 -1.3255e-06
15:48082151 T C 0.123121 4.4870e-05
15:48083610 T C 0.025956 4.8421e-05
15:48084800 T C 0.029845 -2.4867e-05
15:48085104 A G 0.068054 6.6165e-05
15:48092994 A G 0.487502 2.2263e-05
15:48103098 T G 0.058453 1.5504e-04
15:48104100 T C 0.092887 -5.1999e-06
15:48104569 T C 0.233993 -1.2402e-05
15:48106779 G A 0.184128 -3.3243e-05
15:48107055 C T 0.081627 4.9098e-05
15:48113606 C A 0.043545 -6.1773e-05
15:48113943 T C 0.206998 1.8031e-05
15:48116397 C T 0.607981 1.6089e-07
15:48121447 T G 0.023957 -3.1519e-05
15:48123450 C A 0.034265 9.7835e-05
15:48127428 G T 0.118415 -1.1959e-05
15:48128342 C T 0.553170 -6.7538e-06
15:48129059 A G 0.206920 3.0966e-05
15:48129674 G A 0.051750 2.1665e-05
15:48134730 C T 1.416333 -9.6485e-06
15:48135564 T C 0.840192 1.2792e-06
15:48135629 A G 0.066843 3.4098e-05
15:48136142 C T 0.042623 4.2463e-05
15:48137498 A G 0.761236 -4.1800e-05
15:48139336 C T 1.473899 6.3685e-06
15:48141341 T C 1.098573 -3.6829e-06
15:48142647 T G 0.037044 5.7716e-05
15:48144570 G A 0.879492 -6.1181e-05
15:48144692 A G 0.111586 4.3456e-05
15:48152666 T C 0.078190 -7.3913e-05
15:48153639 C T 0.075204 5.0222e-05
15:48155416 C T 0.089618 2.4090e-05
15:48157685 T C 0.044801 4.3189e-05
15:48170377 G C 1.514056 -5.5438e-05
15:48173066 C T 0.110044 4.2484e-05
15:48177187 A G 0.142209 6.5668e-05
15:48201813 T C 0.032091 4.0802e-05
15:48204643 T C 0.095834 3.7509e-05
15:48204929 A G 0.357124 1.7075e-03
15:48212113 T C 0.231523 -1.6932e-05
15:48213547 T C 1.972074 3.6378e-05
15:48219875 T A 0.034837 8.8728e-06
15:48219990 C T 1.651007 -1.6804e-05
15:48221668 A G 0.133780 6.9726e-05
15:48226093 T A 0.190828 5.0814e-05
15:48229434 T C 0.055356 -5.2814e-06
15:48233054 A G 0.027355 -1.2325e-04
15:48234595 T C 0.053448 -1.8046e-05
15:48241505 T G 1.941567 2.6105e-05
15:48246954 G A 1.194985 -7.5161e-05
15:48262148 C T 0.046641 -2.8427e-05
15:48274460 G A 1.944420 3.4306e-05
15:48279436 C A 0.311774 2.2426e-06
15:48285747 G T 0.046427 -1.0877e-04
15:48287951 A G 0.041614 9.6214e-05
15:48300483 G T 0.341067 -5.1279e-06
15:48300746 A G 0.081663 1.7344e-06
15:48309447 G T 0.052273 2.4869e-06
15:48310341 A G 0.111037 5.9984e-05
15:48327785 G A 0.083731 3.6956e-05
15:48331237 T G 1.141576 -1.3187e-05
15:48339506 A C 1.154725 3.7120e-07
15:48353342 A G 0.057976 -1.7668e-05
15:48353924 T C 0.083133 -1.1961e-04
15:48376241 C T 0.026456 1.0024e-05
15:48383655 G A 0.076652 1.9133e-06
15:48384907 G A 0.171152 2.6463e-05
15:48399758 T G 0.038144 -3.6191e-05
15:48424083 C T 0.074120 -2.4043e-04
15:48442282 C T 0.046427 -5.4802e-05
15:48452817 G A 0.057534 -6.8869e-06
15:48529940 G A 1.616784 -5.8533e-06
15:48535577 G A 0.107389 1.1832e-05
15:48536530 G A 0.106045 1.0241e-05
15:48538085 C G 0.038819 -4.1344e-05
15:48555729 C T 0.074039 -5.4936e-05
15:48561701 A G 0.023071 -8.2282e-05
15:48579704 G A 0.370087 1.3031e-05
15:48583837 A C 0.266668 -7.7540e-06
15:48605577 G A 1.966400 9.9842e-05
15:48605910 C T 0.027057 -1.5449e-04
15:48618602 G A 0.055960 -4.6283e-05
15:48633153 T C 1.559928 -3.0713e-05
15:48642808 T C 0.322151 1.9189e-05
15:48658700 G A 0.042821 6.0704e-05
15:48664103 A G 1.636761 -1.5058e-05
15:48667801 A C 1.650364 -2.1285e-05
15:48670305 A G 1.771548 6.4962e-06
15:48676792 G A 0.045301 6.2106e-05
15:48677383 C T 0.074918 6.6452e-06
15:48678085 C T 1.818124 2.5762e-05
15:48683315 A G 0.136111 4.2675e-05
15:48683791 G A 1.945036 5.3921e-05
15:48684958 T C 0.179464 -3.7554e-05
15:48685841 C T 0.172359 -6.6251e-05
15:48689951 C T 0.023223 1.8068e-05
15:48694211 T C 0.387974 -2.2929e-04
15:48697269 C T 0.063347 7.7257e-06
15:48711181 G A 0.025560 2.9062e-05
15:48720271 T C 1.548493 7.3744e-07
15:48724696 C T 0.099606 7.0862e-05
15:48728634 T C 1.500099 -9.1346e-06
15:48729648 C T 1.738509 -5.4451e-05
15:48743268 A G 0.034756 1.8278e-04
15:48745698 A G 0.050832 4.5670e-06
15:48748466 T G 0.046135 -1.4807e-04
15:48775002 T C 0.047654 4.0962e-06
15:48816785 A G 0.047375 5.0329e-05
15:48828396 G A 0.296535 1.5111e-04
15:48830657 C A 0.064454 4.2159e-06
15:48834747 C T 0.070271 -1.2092e-04
15:48841607 A C 0.170334 3.7344e-05
15:48845393 A G 0.028959 1.9478e-04
15:48851091 G A 0.069044 5.2903e-05
15:48873292 T C 0.037644 -3.4121e-05
15:48884829 C A 0.142930 2.1220e-05
15:48885005 G A 0.192041 -6.3330e-05
15:48892110 G T 0.027826 -4.3451e-05
15:48900586 C T 0.300800 1.1406e-04
15:48903221 T C 0.042227 1.4726e-05
15:48914775 C T 0.192210 -6.4398e-05
15:48925467 G A 0.036560 5.5744e-05
15:48939046 C T 1.697210 3.4116e-05
15:48940737 A G 0.028456 -4.4517e-05
15:48952770 T C 0.066194 -7.7119e-06
15:48956104 T C 0.053792 2.0444e-05
15:48965218 T C 1.508304 -3.0926e-05
15:48966588 T C 0.025654 -2.2358e-05
15:48967509 T C 0.052971 -4.7651e-04
15:48990038 T C 0.044911 -5.8320e-05
15:48990080 G C 0.031705 4.2466e-06
15:48990589 C T 0.334494 4.9377e-05
15:48990673 C T 0.048167 2.3563e-05
15:48995386 T G 1.515682 -3.3797e-05
15:48995490 T C 0.065886 -2.6847e-04
15:48996705 T C 0.047972 2.9859e-05
15:49008883 A G 0.098200 5.3831e-05
15:49011935 C T 0.889151 -2.8141e-05
15:49033315 C A 0.241883 6.5767e-05
15:49039797 C T 0.339042 4.0716e-05
15:49043765 A G 0.075934 -1.1603e-05
15:49057253 T C 0.336932 3.8702e-05
15:49058192 C T 1.010782 -1.5954e-05
15:49075229 G T 0.243513 6.4387e-05
15:49075394 T C 0.050504 6.2515e-05
15:49077255 G A 0.032873 4.1047e-05
15:49081623 G C 0.073601 -6.3120e-05
15:49082509 T C 0.064529 -1.2816e-04
15:49086872 C T 0.050312 2.9998e-05
15:49099591 C T 0.033584 3.1946e-05
15:49105284 C T 0.954891 1.1848e-04
15:49127614 G A 1.723696 3.5266e-05
15:49133015 A G 0.026787 -5.4805e-05
15:49146270 A C 0.358805 3.8938e-06
15:49148192 G T 0.041520 2.5151e-06
15:49148477 A G 0.592733 -6.8304e-06
15:49163184 T C 0.041464 3.6176e-06
15:49165432 C T 0.537944 3.4217e-05
15:49167124 G T 0.029481 -8.9664e-05
15:49176736 G A 0.124332 4.5202e-06
15:49189983 C T 0.195933 -2.3352e-05
15:49192791 C T 0.228929 -2.9890e-06
15:49199377 G A 0.358237 1.0660e-06
15:49206628 T C 0.041750 3.5173e-05
15:49206797 G A 1.690683 -2.1991e-06
15:49206902 G A 1.379130 3.6888e-05
15:49207137 T C 0.067220 -8.4371e-05
15:49207392 C T 0.538136 1.8697e-04
15:49211437 A C 0.111823 8.1969e-05
15:49214056 A G 1.280907 -4.4384e-05
15:49219467 A C 0.054090 8.1583e-05
15:49219631 C T 0.538642 1.3457e-04
15:49221591 T G 0.272783 3.9109e-04
15:49222576 G A 0.376092 9.7005e-05
15:49225123 A C 0.141528 3.5253e-05
15:49231050 G C 0.430682 5.2197e-05
15:49232548 C A 0.035223 -4.7319e-06
15:49238784 A G 1.777572 7.7322e-06
15:49239824 C A 0.627277 3.9350e-05
15:49246238 G A 0.185300 -2.0650e-04
15:49247681 G T 0.633113 4.6402e-05
15:49248001 A G 0.217968 1.1070e-05
15:49248230 A G 0.131002 -5.1489e-05
15:49251367 A G 0.770532 1.4203e-05
15:49253477 G A 0.760123 2.3923e-05
15:49257201 T G 0.409383 -4.9444e-05
15:49260805 C G 0.072874 7.5874e-06
15:49261516 C A 1.369042 5.8670e-06
15:49268622 A C 0.573102 8.7514e-05
15:49273619 A C 0.605742 -2.1720e-05
15:49273711 C T 0.179153 7.7096e-05
15:49277153 C T 0.039910 3.0173e-05
15:49279276 C T 0.025164 1.3277e-04
15:49285001 C G 0.518103 9.9496e-06
15:49286874 G T 0.098638 1.7607e-05
15:49293194 A C 0.439274 3.2162e-05
15:49302682 T C 1.536451 6.5098e-05
15:49307436 A G 0.036560 1.5960e-05
15:49308108 A G 0.033386 6.8037e-05
15:49310954 T C 0.199474 1.3931e-04
15:49320389 G A 0.039962 -4.0237e-06
15:49321529 C T 0.522404 6.2550e-06
15:49322485 A G 0.175284 5.9201e-05
15:49332423 C T 0.077918 5.9999e-06
15:49378888 T C 0.032636 -9.7867e-06
15:49388249 A G 0.476298 5.9312e-06
15:49394877 G A 0.625424 -3.1195e-06
15:49439115 G T 0.415190 -3.3496e-05
15:49445216 G A 1.143407 -3.0429e-05
15:49445224 A G 1.865405 -1.3626e-05
15:49448908 T C 0.108781 5.0805e-05
15:49465581 C T 0.680822 1.2574e-05
15:49470870 T C 0.571191 -2.7063e-06
15:49480222 C A 0.047599 -1.1506e-04
15:49491656 T C 0.089894 -6.3211e-05
15:49494566 G C 0.090962 -1.0551e-05
15:49517359 A G 0.051419 -4.6501e-05
15:49522953 G A 0.046310 6.3452e-05
15:49532730 A G 0.058362 -2.7115e-05
15:49533739 C T 0.048316 -1.0602e-04
15:49536535 A G 0.177595 1.1950e-05
15:49558649 G A 0.033464 4.2736e-06
15:49576596 C T 0.038537 -2.5956e-05
15:49578577 A G 0.411837 -3.8421e-05
15:49582017 A G 0.106328 4.2517e-05
15:49612287 T C 0.024019 2.3824e-05
15:49613508 G A 0.068774 3.7001e-05
15:49620200 T C 0.461484 -8.4475e-05
15:49625930 G A 1.268505 -2.5678e-06
15:49643378 G A 0.857346 2.7519e-05
15:49704836 A G 0.028063 4.9943e-05
15:49713221 G A 0.082173 9.7387e-05
15:49730006 T C 0.063565 2.8673e-05
15:49735297 C T 0.520411 -3.7594e-05
15:49736189 A G 0.024989 1.3447e-05
15:49736818 A G 0.430215 -4.6058e-05
15:49756480 T G 0.205628 2.6509e-05
15:49759128 G A 0.045590 -6.5374e-05
15:49797119 G A 0.730057 1.3292e-04
15:49807971 G C 0.110758 -6.2792e-06
15:49813343 C T 0.491952 -1.9671e-04
15:49823391 C T 0.033743 1.0397e-04
15:49845874 C T 0.506253 -4.3074e-06
15:49914182 C A 0.082637 1.3136e-04
15:49914940 C T 0.033905 -1.1782e-05
15:49917401 A G 0.035213 -4.2091e-05
15:49938470 G A 0.174271 -1.5184e-04
15:49941228 A T 0.033561 6.9000e-05
15:49947688 T C 0.220315 5.7443e-05
15:49952655 G A 0.043149 6.6208e-05
15:49956672 T C 0.097882 -2.5254e-05
15:49962915 G A 0.062779 -3.0623e-05
15:49967395 G A 0.040987 -6.0262e-05
15:49968752 G A 1.221575 -2.7161e-06
15:49971759 G A 0.038897 -7.2145e-05
15:49972306 C T 0.118227 -8.3588e-06
15:49976678 C T 0.057326 1.1873e-05
15:49983627 G A 0.180386 3.2952e-05
15:49998682 C T 1.112579 -7.2451e-05
15:50002399 G A 0.740330 1.8750e-04
15:50007348 C A 0.292631 8.0513e-05
15:50007437 T C 0.281131 -1.8319e-05
15:50008043 A C 0.432026 6.4882e-05
15:50008133 C G 0.036563 1.8543e-05
15:50016296 G A 0.892137 2.7555e-05
15:50020318 C G 0.035651 3.3077e-05
15:50027639 G T 0.550859 -2.4398e-04
15:50028637 C T 0.099161 -6.3180e-05
15:50029771 A G 0.353167 2.0265e-03
15:50039742 A G 0.096545 1.2677e-05
15:50049587 C A 1.975310 3.2396e-05
15:50050824 T G 0.191691 -3.7836e-05
15:50053150 C A 0.025823 4.5681e-05
15:50060632 T C 0.029407 6.8968e-05
15:50061115 G A 0.893916 8.5443e-05
15:50064435 C T 0.035229 2.1979e-05
15:50065224 A G 0.132063 -5.9343e-06
15:50076831 C A 0.116808 -3.9998e-04
15:50087965 A G 0.036265 5.9260e-05
15:50108431 T C 0.031390 -5.5510e-05
15:50109454 C T 0.797942 1.2997e-04
15:50119960 G A 0.040218 -4.3514e-05
15:50124399 C T 1.417420 4.2808e-04
15:50133054 G A 1.353300 1.8942e-04
15:50134260 T C 0.291582 -1.9277e-04
15:50135058 G C 0.101910 4.2702e-05
15:50138012 T C 0.026622 1.1046e-06
15:50140582 T C 0.539158 -1.5356e-05
15:50146582 C T 0.095695 2.7393e-05
15:50169835 T G 0.027910 2.5373e-05
15:50171694 T C 0.340372 -4.5579e-05
15:50171941 T C 0.020825 3.1574e-05
15:50175573 T G 0.033337 4.6875e-05
15:50189303 G A 0.717525 -1.5851e-05
15:50192977 A G 0.835726 1.2158e-05
15:50193070 C T 0.939093 -5.9132e-06
15:50197166 A G 0.043230 3.5935e-05
15:50197656 G A 1.562946 1.7323e-05
15:50210290 A G 0.315520 -2.1109e-05
15:50222447 G A 0.666785 -2.2767e-05
15:50226313 T G 1.406027 2.4392e-05
15:50226359 C G 0.031711 2.8589e-05
15:50233450 G A 1.412045 3.8484e-05
15:50233524 T C 0.032613 3.5561e-06
15:50234263 A G 0.080560 7.5048e-05
15:50246913 A G 1.100849 1.3672e-05
15:50257027 C T 0.183768 4.2758e-06
15:50264487 T C 0.254100 5.3964e-05
15:50264532 C T 1.206664 2.4033e-05
15:50272085 G A 0.574170 1.6376e-05
15:50272460 T C 0.515390 -2.6232e-05
15:50275502 G A 0.067843 -4.2283e-06
15:50277689 T C 0.596631 5.3751e-05
15:50279662 C T 0.447158 5.2809e-05
15:50282141 A G 0.033288 1.7365e-05
15:50282623 T C 0.443172 7.3154e-05
15:50282661 C T 0.269832 8.8567e-05
15:50288276 G A 0.062270 5.2074e-05
15:50288858 G T 0.163722 -2.8455e-05
15:50290361 C T 1.054516 3.5367e-05
15:50295092 G A 0.045905 5.3737e-05
15:50296736 T C 0.075769 8.3381e-05
15:50301481 C T 0.114104 3.3041e-05
15:50318197 T G 0.545140 4.6467e-05
15:50320288 T G 0.233405 -1.2943e-06
15:50322743 G A 0.370136 3.1038e-05
15:50353472 A C 0.057943 -1.2424e-05
15:50355225 C T 0.213616 1.8209e-04
15:50367091 G A 0.059316 4.2394e-06
15:50369216 A C 0.483848 -7.4012e-05
15:50373740 A C 0.065347 -2.5211e-05
15:50374150 C T 0.041851 -4.5311e-06
15:50392995 G C 0.476035 2.5811e-05
15:50399646 G A 0.287418 5.1315e-05
15:50404433 C A 0.220669 3.2421e-05
15:50408803 C G 0.145858 9.2433e-06
15:50409125 A G 0.618261 6.4192e-06
15:50410658 A G 0.038845 1.4311e-04
15:50411356 T A 0.423022 1.8555e-05
15:50432001 C T 0.409134 -9.3150e-06
15:50433085 C T 0.348074 7.4686e-05
15:50436458 C A 0.025044 2.5652e-05
15:50437063 A G 1.769409 -4.0774e-05
15:50440232 A C 1.873175 1.1015e-05
15:50455895 T C 0.043870 1.2479e-04
15:50459711 A G 0.229325 3.9293e-05
15:50460671 G A 0.146130 1.7422e-05
15:50473440 T G 0.085996 -7.1315e-05
15:50474229 G A 0.178594 4.4964e-05
15:50474766 C A 1.364537 -5.7319e-05
15:50474900 T C 0.228826 4.6609e-05
15:50477139 A G 0.226816 1.1350e-04
15:50480274 T C 0.123825 -5.1439e-05
15:50486611 G A 0.039160 7.8484e-05
15:50515969 T C 0.090144 -2.5039e-05
15:50516329 T G 0.070150 -2.1357e-06
15:50523757 T G 0.295019 1.7052e-05
15:50530226 G A 0.054373 -1.9767e-05
15:50534514 G T 0.053746 -2.4135e-05
15:50542705 T C 0.065347 6.6924e-05
15:50548243 T C 0.429053 3.4467e-05
15:50549096 C A 0.057382 4.0322e-05
15:50550900 T C 0.405868 1.2473e-05
15:50553077 G A 0.637385 2.7823e-05
15:50555011 T C 1.105825 1.5617e-04
15:50555544 A G 0.205170 3.4826e-05
15:50569349 G T 1.279252 4.4388e-05
15:50572477 A G 0.292971 -4.9326e-07
15:50581906 A G 0.033460 1.0856e-04
15:50615365 C T 1.150395 5.7228e-05
15:50617376 C T 0.056129 1.1266e-04
15:50638677 C A 0.024824 -6.6882e-07
15:50641385 C T 0.335939 -1.9132e-06
15:50642672 C T 0.027508 -5.0779e-05
15:50647353 A C 0.039371 8.0258e-05
15:50647450 T C 0.207394 3.2868e-05
15:50648940 T C 0.815281 5.4497e-05
15:50650848 G A 0.023376 1.7591e-05
15:50661449 G A 0.687820 -2.0564e-05
15:50666309 C T 0.077953 1.6830e-05
15:50680796 G A 0.138496 -1.6834e-04
15:50681092 G A 0.037738 1.1962e-04
15:50691645 T C 1.481900 -1.4750e-05
15:50696581 A G 1.482948 -4.0918e-05
15:50699554 A G 1.520203 3.3254e-05
15:50702512 T C 0.056070 -3.2718e-05
15:50702747 A C 0.426463 -6.5439e-05
15:50709127 C T 1.543715 3.2744e-05
15:50710828 G C 0.101147 -6.3157e-07
15:50712067 T C 1.367854 1.9446e-04
15:50712406 C T 1.480177 9.6630e-06
15:50713037 G A 1.056570 1.2765e-05
15:50714952 G A 0.050322 -4.7443e-06
15:50716907 T C 0.098690 -1.4667e-04
15:50725602 C T 0.465590 -1.4604e-04
15:50729949 T C 0.055629 -1.2693e-05
15:50734576 A G 0.050890 1.8466e-05
15:50758462 A C 0.083919 -8.2342e-05
15:50769520 A G 0.094935 1.6212e-04
15:50771407 A G 0.345387 4.8844e-05
15:50773787 G A 0.054931 -8.1825e-05
15:50782703 G A 0.336847 3.4192e-05
15:50783777 A G 0.806508 -3.1433e-05
15:50786024 C T 0.054123 5.2239e-05
15:50789423 A G 0.055807 -7.9946e-05
15:50792874 A G 0.043207 -3.3897e-05
15:50799838 T G 0.121820 7.8841e-04
15:50812441 A G 0.079365 9.8216e-05
15:50816403 T C 0.392311 2.5148e-05
15:50816710 G A 0.099262 -2.0306e-04
15:50819787 G T 0.030244 -1.7230e-04
15:50821171 G A 0.337247 5.0802e-05
15:50823530 A G 0.027199 1.8009e-05
15:50832176 G A 1.104309 -2.8238e-05
15:50846593 T C 0.222879 -1.8061e-05
15:50849399 C T 0.805057 -6.5171e-05
15:50853413 C T 0.036141 2.0104e-05
15:50857460 G T 0.378786 2.1043e-05
15:50863966 C T 0.069277 -1.0554e-04
15:50865894 C T 0.047537 -6.2297e-05
15:50867841 T C 0.051176 1.6546e-05
15:50878630 A G 0.219578 -3.2566e-06
15:50881588 A G 0.218598 -3.3695e-06
15:50889768 G A 0.107918 -2.7404e-05
15:50900606 C G 0.416534 -5.0784e-06
15:50903600 T C 0.884097 -2.8266e-05
15:50903783 G C 0.044087 1.7369e-05
15:50942452 A G 1.102731 -2.7743e-05
15:50954947 C T 0.297804 4.0087e-05
15:50961880 G T 0.047037 -8.5939e-05
15:50968906 C A 0.806073 -6.2231e-05
15:50974496 T C 1.097616 -2.6695e-05
15:50975008 C T 0.078103 1.8731e-05
15:50979193 T C 0.098340 -1.6700e-04
15:50999299 T C 0.239498 -1.5399e-05
15:51006324 A G 0.054457 6.2652e-05
15:51012201 C G 0.021571 -1.1692e-05
15:51012501 T C 0.056054 5.0470e-05
15:51018578 C A 0.028417 -8.0486e-05
15:51025355 T C 0.972187 -3.8511e-05
15:51027607 T C 0.372966 -9.5761e-05
15:51034652 T C 0.041773 1.6935e-05
15:51048602 C G 0.608880 -8.3950e-05
15:51095313 G C 1.186673 -9.5550e-06
15:51098797 T C 0.193229 1.1234e-05
15:51132529 T C 0.072650 -1.2217e-04
15:51139107 C A 0.099343 8.0838e-05
15:51147215 A G 0.059754 1.9229e-05
15:51169875 G A 1.506954 -5.7375e-06
15:51171108 C T 0.072351 -1.2978e-05
15:51197183 C T 0.088323 -9.3186e-05
15:51217674 G A 0.345854 -9.1068e-05
15:51220390 G A 0.920583 -4.0901e-05
15:51224487 C T 0.065006 -4.1879e-06
15:51250245 T C 0.049530 -1.8152e-05
15:51250610 A G 0.036119 6.9053e-05
15:51256884 G A 0.048281 8.3587e-06
15:51291576 A G 1.235064 -4.6632e-04
15:51322025 A T 0.029345 -5.8678e-05
15:51330646 T C 0.046947 5.2823e-05
15:51343890 C T 0.436476 2.3269e-04
15:51350287 G T 0.100070 7.5585e-05
15:51372727 T C 0.439202 -4.0035e-05
15:51375075 T C 0.403288 -1.0456e-04
15:51379536 A G 0.486454 -1.6536e-05
15:51380477 A G 0.111339 -5.1025e-05
15:51416933 A G 0.029731 2.5960e-05
15:51423999 T C 0.333761 -2.8906e-05
15:51448013 A G 0.037375 -3.5783e-05
15:51451270 T G 0.384235 -9.2863e-05
15:51451746 C T 0.289829 -3.4322e-05
15:51459722 A G 0.087538 5.2062e-04
15:51462050 C A 0.097217 -1.7445e-04
15:51463624 T C 1.282215 2.1991e-05
15:51471259 G A 0.059339 1.3074e-04
15:51476598 A G 0.048543 -4.7920e-05
15:51477820 T C 0.022506 -3.4231e-05
15:51491854 C T 0.845866 1.0153e-04
15:51502844 C A 1.482186 -5.7363e-05
15:51502986 A G 1.062487 -3.5067e-05
15:51507874 A G 0.178786 -1.1017e-04
15:51507968 A G 0.059462 -3.3920e-05
15:51514572 A G 0.069384 8.2610e-05
15:51516055 A C 0.512306 -6.5621e-05
15:51516287 G A 0.055188 7.4981e-05
15:51516304 G A 0.242214 -4.2235e-04
15:51524292 G A 1.299417 -1.2234e-04
15:51529112 C T 1.026411 -4.0019e-05
15:51530495 A G 0.090780 1.6997e-05
15:51533007 A G 0.068813 8.0364e-05
15:51544271 C T 0.090556 -2.9171e-05
15:51551130 A G 0.098830 -6.5936e-06
15:51558422 A G 0.865116 -9.2723e-05
15:51569410 G A 0.283075 -5.1917e-06
15:51590413 C T 0.199393 4.3313e-06
15:51592543 A C 0.297720 2.6596e-05
15:51606710 G A 0.333803 2.5789e-05
15:51613316 A G 0.086503 7.8603e-05
15:51616480 A G 0.438131 3.8974e-05
15:51622128 T G 0.366475 -1.8559e-05
15:51630835 A G 0.231166 1.4508e-04
15:51631279 T C 0.232925 1.3195e-04
15:51639802 G T 0.069423 7.4423e-05
15:51643028 G A 0.364712 3.1717e-05
15:51644669 T C 0.131197 -8.1040e-05
15:51648924 A G 0.043668 1.4762e-05
15:51650351 T C 0.318950 -1.2259e-06
15:51652376 G A 0.488336 3.0451e-05
15:51654961 A G 0.728714 3.9985e-05
15:51655535 C T 0.262766 3.8104e-05
15:51668363 T C 0.054509 5.5702e-06
15:51669499 C G 0.141606 -8.0564e-05
15:51673382 A G 0.343498 -8.7192e-05
15:51674017 G T 0.041792 1.0514e-04
15:51675625 T C 0.730671 9.5241e-05
15:51677259 G A 0.445269 -1.7195e-05
15:51677560 C T 1.846242 -3.6210e-05
15:51678028 G A 0.604762 -3.7025e-05
15:51684904 A G 1.304260 1.9036e-05
15:51684922 T C 0.049326 -4.0604e-05
15:51684980 C T 0.039452 -5.0572e-05
15:51689772 A G 0.692978 7.7437e-07
15:51691279 G A 0.075633 -6.0259e-05
15:51692547 C T 0.057859 -2.0695e-05
15:51693813 A G 0.059251 -1.5389e-05
15:51694492 G A 0.692624 6.9498e-07
15:51696297 C T 0.027203 -3.0057e-05
15:51697963 G A 0.113416 -8.1436e-05
15:51737528 A G 0.029436 7.8960e-06
15:51741056 A G 0.401769 3.1031e-05
15:51743186 T C 0.442217 -4.3696e-05
15:51745526 T C 0.108204 3.5154e-05
15:51748660 T C 0.042630 -7.7988e-05
15:51750846 A G 1.015982 -4.4806e-05
15:51768558 G T 0.072014 -8.3306e-06
15:51773327 T A 0.025680 -1.6245e-04
15:51790677 C T 0.049543 1.7591e-05
15:51790979 C T 0.032724 -3.3920e-05
15:51797639 T C 0.046463 3.3723e-05
15:51807813 A C 0.035745 3.4462e-05
15:51808085 C T 0.043918 2.1963e-05
15:51813427 A C 0.070725 -8.2716e-05
15:51828175 C G 0.157150 3.1116e-06
15:51829812 A G 0.487619 3.1358e-05
15:51854496 C T 0.111057 1.1448e-04
15:51879260 A G 1.028981 -5.3596e-05
15:51880683 A G 0.066032 -1.2421e-05
15:51893088 T C 0.254032 1.5922e-05
15:51902252 A G 0.040595 3.0992e-05
15:51909882 T C 0.073373 -2.7583e-05
15:51932236 G A 0.021052 -2.0952e-05
15:51937701 T C 1.044837 -4.4967e-05
15:51944016 T C 0.023993 1.1691e-04
15:51962692 C T 0.207572 6.6705e-05
15:51968174 A G 0.250449 -6.7427e-05
15:51969416 T C 1.113063 -9.7359e-05
15:51969668 C T 0.240637 -4.9302e-05
15:51971958 T C 0.021438 3.6495e-06
15:51985485 C T 0.047132 3.4074e-05
15:51995490 T C 0.458566 4.5099e-05
15:51999970 T C 0.824707 1.2107e-04
15:52008741 G A 0.556176 5.2708e-05
15:52010799 A G 0.214015 6.5767e-05
15:52013706 C T 0.105747 -3.2342e-05
15:52018948 C G 0.046940 -4.3761e-05
15:52048406 A G 0.061935 -4.5235e-05
15:52094600 G T 0.074211 1.7071e-04
15:52100215 T C 0.236654 -5.9143e-06
15:52110478 A G 0.067476 1.9148e-05
15:52112359 G A 0.125474 -1.9571e-04
15:52133777 G A 0.105065 -4.4425e-05
15:52137499 A G 0.079388 2.0394e-04
15:52145021 G A 0.044249 2.7566e-05
15:52146685 G A 0.048592 -8.1253e-05
15:52152126 G A 0.106308 -1.1152e-05
15:52154200 C T 0.082822 -1.3364e-04
15:52160361 T G 1.968997 2.9939e-05
15:52173447 G A 0.033039 8.2131e-05
15:52175147 A T 0.041734 -7.4363e-06
15:52196153 G C 1.031416 -5.2282e-05
15:52203813 G A 0.816907 -1.2651e-04
15:52209841 C T 1.938353 -2.3941e-05
15:52247898 A G 0.078190 8.0604e-05
15:52248147 A G 0.051013 -3.1909e-06
15:52256846 C T 0.317860 -1.3978e-05
15:52260033 C A 0.036054 -2.8184e-05
15:52274476 T C 0.040244 -6.8212e-05
15:52293329 G A 0.022925 -2.7783e-05
15:52298968 G A 0.027907 -1.1933e-04
15:52332280 G A 1.810390 -1.2413e-04
15:52342129 G A 0.028017 -1.1484e-05
15:52343102 A G 1.696597 -2.5169e-04
15:52349216 C A 0.043785 -2.3735e-05
15:52351663 G T 0.503741 9.0821e-04
15:52361903 G C 0.066285 -1.1053e-04
15:52372521 G A 0.944501 -2.1410e-06
15:52375794 G T 0.023980 6.5827e-05
15:52380164 A G 0.195005 2.2946e-04
15:52387445 A G 0.068995 -4.1886e-05
15:52389437 C G 0.296837 -6.6372e-06
15:52392509 G A 1.335828 2.2340e-05
15:52393219 A G 0.054506 1.3228e-05
15:52400117 T C 0.050420 -9.3844e-06
15:52402476 C T 0.349357 1.2912e-05
15:52404862 C A 0.651286 8.8257e-06
15:52419485 G A 0.661413 1.0938e-05
15:52425155 T C 0.083069 1.5871e-05
15:52426921 C T 0.294591 2.6406e-05
15:52427453 T C 0.307801 -1.5466e-05
15:52433249 T C 0.130930 5.3622e-05
15:52440558 G A 0.179305 -1.9365e-05
15:52442976 T C 0.064600 -4.9879e-05
15:52443074 C T 0.044415 1.1128e-05
15:52446840 G C 0.083315 6.4197e-05
15:52447514 A G 0.245564 -3.3712e-05
15:52457227 A G 0.387582 6.1934e-05
15:52464141 A G 0.118188 -5.3744e-05
15:52472651 G T 0.103828 -8.9840e-05
15:52472683 T G 0.309830 1.4717e-04
15:52472713 G A 0.309181 1.3688e-04
15:52483350 C T 0.353131 8.2247e-05
15:52483565 G A 1.512650 -1.2348e-04
15:52501830 T C 0.122060 -8.7567e-05
15:52504965 G A 0.069875 1.3109e-04
15:52506062 C T 0.027582 1.5912e-06
15:52511465 T C 0.290751 2.1168e-05
15:52512344 A G 0.101034 -5.8584e-06
15:52514773 T C 0.129976 -2.9223e-05
15:52521383 T C 0.022386 2.4188e-05
15:52526143 C T 0.025242 4.9137e-05
15:52527951 C T 0.046057 4.2254e-05
15:52529031 C T 0.036836 -1.3814e-04
15:52533066 A G 0.046619 -5.6986e-05
15:52534344 A G 1.618033 -4.7056e-06
15:52536596 T C 0.021883 3.4869e-05
15:52541842 G T 0.448196 1.6259e-05
15:52541976 A G 0.220474 -8.0744e-05
15:52543615 T G 0.029419 4.7493e-05
15:52546152 A G 1.833444 -1.3784e-04
15:52555025 G A 1.976721 1.0409e-05
15:52560021 A G 0.041705 -1.2824e-05
15:52567851 A G 0.092650 7.3901e-06
15:52568807 A G 0.100290 -6.0828e-05
15:52570733 A G 0.327071 -6.3163e-05
15:52570780 C A 0.028397 5.6229e-05
15:52576475 T C 0.026365 -2.1961e-05
15:52583725 G A 0.028631 5.4267e-05
15:52586923 C T 0.100836 -4.9912e-05
15:52589099 T C 1.758425 -2.5018e-05
15:52589995 T C 0.150178 -5.4802e-05
15:52595612 C A 1.760454 -6.0228e-05
15:52597092 C T 0.502193 -4.7891e-05
15:52598531 T C 0.071176 -1.1125e-04
15:52600590 C T 0.039267 4.2455e-05
15:52601033 C T 0.243048 5.2975e-05
15:52601189 T C 0.624376 -4.0550e-05
15:52601220 A G 1.465626 -2.7143e-06
15:52605153 C T 0.105159 -4.9419e-06
15:52635394 A T 0.085552 1.9306e-04
15:52643564 A G 0.332372 7.2751e-06
15:52652971 T C 0.103621 5.7892e-05
15:52653060 G C 0.100297 -3.3600e-04
15:52654123 T C 0.094364 -4.2922e-05
15:52657512 T C 0.187387 2.8622e-05
15:52664318 T C 0.068398 1.8373e-05
15:52664689 C T 0.086668 1.5277e-04
15:52667735 C T 0.266869 -1.5753e-05
15:52690140 T G 1.662692 -1.0776e-05
15:52696097 A G 1.144108 2.8753e-05
15:52712833 C T 0.053088 -3.5720e-05
15:52713646 A G 0.091709 1.3918e-05
15:52729171 T G 0.037242 -7.1635e-05
15:52732848 C T 1.275201 1.5926e-05
15:52737691 A G 0.020490 -3.8156e-06
15:52738399 C A 0.114698 6.9768e-06
15:52761941 C G 0.067304 4.5791e-05
15:52773715 A T 1.660683 -1.2271e-05
15:52782723 C T 1.527285 -1.2570e-05
15:52783965 C T 0.339736 1.2702e-05
15:52791472 C T 0.028085 -9.0655e-05
15:52807954 T C 1.667090 -2.4293e-05
15:52817842 C T 0.080212 -8.6377e-05
15:52822481 C T 0.368896 -1.1214e-03
15:52822841 T C 1.643156 -1.3237e-05
15:52835076 T G 0.080414 4.5637e-06
15:52837939 C T 0.249822 1.4206e-05
15:52838973 A G 0.062153 -3.6248e-06
15:52838988 C T 0.150704 2.3626e-05
15:52851264 A G 0.099327 -1.9273e-05
15:52860070 A G 0.071147 3.9959e-07
15:52860104 C T 0.090579 2.9679e-04
15:52862556 G T 0.111076 1.7562e-04
15:52864885 C A 0.186868 -1.7179e-05
15:52879821 C T 0.227978 -2.2273e-05
15:52880263 G A 1.489816 -6.8704e-05
15:52889838 C T 0.056057 -1.3968e-04
15:52898515 T C 1.777864 -7.2916e-05
15:52901283 C T 0.331989 1.0612e-05
15:52901914 C T 0.065418 7.9639e-06
15:52901977 A G 1.478453 -7.8089e-05
15:52903772 C T 0.171830 1.0597e-04
15:52922890 A G 0.080482 7.7563e-05
15:52941741 T G 0.089732 -1.0245e-05
15:52945327 A G 0.081322 -2.3817e-05
15:52949505 C T 0.158970 -9.2399e-06
15:52950164 C G 0.033506 8.2066e-05
15:52951888 T C 0.134871 2.3791e-06
15:52954190 T C 1.820322 -7.2347e-05
15:52959687 A G 1.480946 -4.3750e-05
15:52964223 T C 0.167734 8.9763e-06
15:52981874 C A 0.228128 1.2355e-04
15:52983741 A G 0.252357 2.0243e-04
15:52986962 C T 0.868255 -2.7277e-04
15:52987758 T C 0.042665 2.1666e-05
15:52989547 C T 1.090745 -4.2449e-05
15:52990946 A G 1.518554 -4.6900e-05
15:53002762 A G 0.113205 3.3866e-05
15:53002950 A G 0.051335 4.8242e-05
15:53003149 C T 0.060780 8.1602e-05
15:53007977 T C 0.950720 5.9204e-05
15:53009377 T C 1.600295 -4.1050e-06
15:53011086 A G 0.503397 -2.1100e-06
15:53011841 C A 0.035707 5.0516e-05
15:53012800 T C 0.069495 -7.3671e-05
15:53013475 T C 0.788591 -1.0588e-04
15:53015492 G A 1.659125 3.4722e-05
15:53015703 C T 0.262208 2.0710e-05
15:53017198 G T 0.552310 -8.9426e-05
15:53017447 T C 0.264097 3.8267e-05
15:53023060 G T 0.402210 2.2740e-06
15:53024222 G A 0.089352 -9.5013e-05
15:53024679 C T 0.105682 -1.0647e-05
15:53027090 A T 0.495535 6.7906e-05
15:53028338 C T 0.027745 -6.8678e-05
15:53029343 C T 0.273620 5.8041e-05
15:53037849 T C 0.047414 2.7913e-06
15:53041887 G A 0.156325 -1.2439e-05
15:53044031 T C 1.374800 1.1189e-04
15:53052435 T C 0.080748 -6.1175e-06
15:53052496 A G 0.567484 1.6133e-05
15:53053842 C T 0.163034 -4.7206e-05
15:53059310 A G 0.043117 1.3255e-05
15:53059660 A G 0.059206 2.1463e-05
15:53061768 A G 0.326347 -6.0718e-06
15:53068377 G C 1.074763 8.0096e-05
15:53068905 C T 0.132644 4.9111e-05
15:53075734 G A 1.933017 1.6628e-05
15:53076548 T C 0.089047 -1.4322e-05
15:53081800 C G 0.222230 2.1838e-05
15:53081859 C G 0.068047 3.9266e-05
15:53085659 T C 0.292566 1.5596e-04
15:53086838 T C 0.036615 2.6093e-05
15:53090681 C T 1.893075 -3.6077e-05
15:53093422 T C 0.023827 1.5597e-05
15:53102050 A C 0.036430 2.1472e-05
15:53105710 T A 0.386329 9.8134e-05
15:53115668 C T 0.053324 -2.3880e-05
15:53124819 G A 0.131622 1.0916e-04
15:53127018 G A 0.044100 -5.6991e-05
15:53132289 T C 0.085954 1.2453e-06
15:53137852 C T 0.033373 3.1854e-05
15:53146035 T C 0.275353 6.8544e-05
15:53148685 G T 0.073799 2.8631e-05
15:53159129 T C 0.112693 2.4976e-05
15:53163782 C A 0.212551 4.9702e-05
15:53166186 C T 0.726909 4.8506e-05
15:53166409 A G 1.598981 -2.6922e-04
15:53168445 G A 1.433522 -7.1127e-05
15:53169284 A G 0.213035 2.1011e-05
15:53170880 C G 0.177663 2.6745e-05
15:53172692 C G 0.158636 6.2286e-05
15:53173769 A G 0.120323 -1.1277e-04
15:53175606 T C 0.042058 9.4833e-06
15:53187400 T C 0.385089 1.4673e-05
15:53187500 G A 0.832204 -5.9383e-05
15:53187926 T C 0.112680 1.6226e-04
15:53190368 T G 0.022931 -1.6297e-05
15:53204710 A G 0.087551 9.8350e-06
15:53206085 A G 1.269057 -6.1257e-05
15:53206382 G A 0.377254 -3.6548e-06
15:53217879 G A 0.024294 -4.5787e-05
15:53225730 A G 0.093007 -1.2397e-05
15:53234290 C A 0.053113 -1.3049e-05
15:53237363 A G 0.765975 -7.0116e-05
15:53240575 A G 0.063471 3.3620e-05
15:53241227 T C 1.413259 -8.2642e-05
15:53246617 T C 0.175219 1.5991e-05
15:53248856 G A 0.046904 1.9408e-05
15:53250325 C G 0.039556 1.8879e-05
15:53251140 C A 0.429092 1.6583e-05
15:53260405 T C 1.171489 -9.1666e-05
15:53261306 T G 0.053143 2.9719e-05
15:53261408 A G 0.032260 3.6840e-05
15:53262935 C T 1.898807 -6.3717e-05
15:53268365 A C 0.030718 -3.9573e-05
15:53274617 G T 0.096740 5.6037e-05
15:53274839 G T 0.512657 6.8949e-05
15:53279291 A G 1.638975 2.5391e-04
15:53279378 G A 0.116652 -4.6408e-05
15:53286817 A G 0.103546 1.9773e-05
15:53288387 A C 0.282523 -1.2333e-05
15:53288794 G A 0.387916 -4.8237e-05
15:53301023 C T 0.064779 1.5786e-04
15:53321119 A G 0.049137 -2.3487e-06
15:53322625 A G 0.059423 -1.8600e-05
15:53329302 G T 0.034548 -5.2319e-05
15:53331487 C T 0.083302 -1.3461e-04
15:53349326 C T 0.168318 -4.7793e-04
15:53349563 C A 0.076113 4.1494e-05
15:53351955 C T 0.120865 4.2155e-05
15:53354646 A G 0.107009 4.2445e-06
15:53359237 T C 0.272416 1.1431e-05
15:53360605 T C 0.107765 4.3214e-05
15:53362925 G T 0.088353 -2.6905e-05
15:53370389 A G 0.042630 -5.6106e-06
15:53373385 C T 0.056177 8.6924e-06
15:53374026 T C 0.726984 3.7975e-06
15:53375021 T C 0.045548 1.0555e-05
15:53376445 G A 0.273938 8.5956e-06
15:53378618 C A 0.242503 2.3318e-06
15:53383200 A G 0.020331 1.8916e-05
15:53383631 C T 1.709057 -2.1778e-07
15:53387863 C T 1.856100 -8.0966e-06
15:53389896 T C 1.192768 4.9184e-05
15:53390144 A G 0.029325 8.8755e-05
15:53392271 G A 1.708366 -3.2214e-06
15:53403985 A G 0.092179 -9.5287e-06
15:53406393 A C 0.208001 -6.2661e-05
15:53408253 G A 0.451186 -1.4011e-04
15:53411521 C T 0.076632 -4.2322e-05
15:53413057 A G 0.088411 -6.6610e-06
15:53414649 C G 0.057414 -2.8906e-05
15:53418376 G C 0.290956 -8.6607e-07
15:53418841 C A 1.966835 -4.2727e-05
15:53422901 T G 0.096308 3.8218e-05
15:53440113 A G 1.172655 1.0036e-04
15:53441560 C T 0.217384 -2.5324e-07
15:53446699 A G 0.365903 -1.4986e-04
15:53447645 A G 0.024639 2.7573e-05
15:53454972 G A 0.066392 4.6060e-06
15:53459808 A G 0.129544 2.9895e-04
15:53466966 C T 0.022464 6.5489e-05
15:53482980 A T 0.101060 -1.8976e-05
15:53487253 T C 0.152138 2.4277e-05
15:53487592 C A 0.069060 -5.6290e-05
15:53496784 G C 0.076924 -1.6163e-05
15:53497441 G A 0.109836 -1.2534e-05
15:53500111 T C 0.058258 -3.5722e-05
15:53501587 T C 0.098713 -1.1185e-05
15:53514529 G A 1.921362 -1.4880e-05
15:53515734 T C 1.913121 -2.7698e-05
15:53516463 A C 0.139973 -5.9678e-06
15:53525202 A G 0.119268 -3.7934e-05
15:53531740 T C 1.241468 8.7601e-05
15:53533711 A G 0.062325 -5.4205e-05
15:53538290 T C 0.059261 -3.1111e-05
15:53542745 A C 1.743248 4.6592e-05
15:53546660 C T 1.623269 1.2819e-05
15:53550559 T C 1.125218 5.7435e-05
15:53551276 T G 0.057236 -2.1317e-05
15:53551929 A G 0.311930 -6.8371e-05
15:53563854 T C 1.965059 5.8409e-06
15:53566171 A G 0.358120 -4.4961e-05
15:53566664 G C 0.898229 9.3036e-06
15:53567493 A G 0.150097 -3.9426e-05
15:53573692 A G 0.034298 2.7857e-05
15:53575652 T G 1.383804 2.5321e-05
15:53583848 C A 0.062120 -1.2317e-06
15:53586167 G T 0.184453 -2.1774e-05
15:53588258 T C 0.057330 -3.3414e-05
15:53590623 A G 0.818770 4.5058e-05
15:53594508 T C 0.039770 6.3862e-05
15:53597428 T C 0.055918 1.5957e-04
15:53598719 C A 0.092420 -3.9001e-05
15:53603473 A G 0.086866 -5.8184e-06
15:53620650 A C 0.095620 -5.3861e-05
15:53621338 A G 0.298197 6.8413e-05
15:53627413 T G 0.651640 3.0023e-05
15:53629299 T C 0.038745 -1.2199e-05
15:53634352 C T 0.110898 -2.6733e-05
15:53640620 G C 0.074302 -8.3183e-05
15:53641439 G T 0.993093 1.8777e-05
15:53643571 C T 0.033581 1.0112e-05
15:53650999 A G 0.915250 7.1860e-07
15:53654637 C G 0.046073 2.4037e-05
15:53655139 T C 0.166098 -3.1730e-05
15:53657536 C A 0.981814 3.3860e-05
15:53661104 T G 0.061455 -5.9097e-05
15:53661164 A C 0.047294 -1.5647e-04
15:53662010 A C 0.025486 -2.3043e-05
15:53669574 A G 0.195200 -2.7957e-07
15:53671670 A C 1.513332 1.3712e-05
15:53675194 T C 0.038190 -2.5725e-05
15:53677203 G A 1.659822 6.0651e-05
15:53677933 T C 0.038813 -2.4198e-06
15:53694090 G A 0.688531 6.4714e-05
15:53698218 T C 0.094883 1.4893e-05
15:53698917 G A 0.047096 7.4098e-06
15:53705334 T C 1.349983 8.8048e-05
15:53709983 T C 0.123004 -6.5938e-05
15:53716225 A C 0.080881 2.1097e-05
15:53718459 A C 0.627151 3.3331e-05
15:53728461 G T 0.025304 8.4216e-05
15:53729607 T C 0.026566 -4.7237e-05
15:53730734 C T 0.022740 4.0159e-06
15:53731148 C T 1.178335 1.0085e-05
15:53736695 G A 0.655545 3.8694e-05
15:53741612 C T 0.075538 2.0530e-05
15:53750430 T C 1.006381 -1.5645e-05
15:53751902 A G 0.046359 7.7098e-06
15:53754922 G A 1.461208 2.4015e-05
15:53759289 T C 0.035148 -2.6394e-05
15:53759611 C A 0.082851 -3.9340e-05
15:53761226 G T 0.326817 1.9668e-05
15:53763360 C T 1.574274 -1.2808e-06
15:53765152 A G 0.034116 -8.0294e-05
15:53767886 A G 1.467677 -7.6893e-06
15:53768126 C T 0.045350 3.5699e-05
15:53768726 C T 0.168270 -5.0708e-05
15:53769872 A T 1.869018 -7.9734e-05
15:53770186 A G 1.350590 1.2435e-05
15:53770300 G A 0.252623 -6.0412e-06
15:53773265 G A 0.143414 1.2160e-05
15:53774893 G A 0.342972 -3.2770e-05
15:53777918 C T 0.510609 -1.5961e-05
15:53780247 C T 0.338672 -1.7595e-05
15:53796971 T C 0.118548 1.0540e-05
15:53797418 A G 0.070475 1.6243e-04
15:53797535 G A 0.030650 -2.7360e-06
15:53803944 G T 0.033246 -7.9810e-05
15:53805825 A C 0.800594 -2.6521e-05
15:53806154 G C 0.109895 1.1518e-05
15:53808363 A G 0.166682 2.4948e-05
15:53812422 C T 0.030669 -6.4956e-06
15:53818149 T C 0.041864 2.2900e-05
15:53828686 T C 0.200133 -2.0999e-06
15:53828832 T C 0.468008 -1.6178e-05
15:53840119 G A 1.742125 1.6535e-04
15:53852952 G A 0.451711 -4.8576e-06
15:53860607 A G 0.131914 -9.0251e-05
15:53861680 C T 0.021467 -1.0620e-04
15:53872211 A G 0.053870 3.6193e-05
15:53873758 C T 0.157763 1.3437e-05
15:53880804 C T 0.773174 2.9456e-05
15:53898434 T C 0.129522 -7.5753e-05
15:53904471 T C 0.804963 1.6699e-05
15:53907948 A G 0.450643 -7.7934e-05
15:53908062 C T 0.079034 -8.3458e-05
15:53925006 A G 0.120908 9.0044e-05
15:53929798 A T 0.074818 6.1471e-05
15:53936378 G C 0.088009 -1.1864e-05
15:53942928 C T 0.421373 -4.3606e-05
15:53945773 G A 0.117996 2.5830e-05
15:53946593 C A 0.457184 -2.3462e-05
15:53948377 T C 0.039579 -3.9638e-05
15:53949098 A G 1.570259 -4.2523e-07
15:53953598 C T 0.024937 -1.7671e-04
15:53964372 A C 0.031730 1.3279e-04
15:53982515 G A 0.087087 4.8276e-05
15:53987900 T C 1.020977 -1.8690e-05
15:53988173 T C 0.574800 -3.4497e-05
15:54002001 T C 0.316737 -2.7096e-05
15:54003091 A G 0.973252 3.6721e-05
15:54005513 A G 0.064418 -2.8580e-05
15:54010102 A C 0.116097 3.2627e-06
15:54019568 C T 0.336263 -3.9433e-05
15:54020695 T C 0.265055 -1.2942e-05
15:54020988 G T 0.023934 -8.6600e-06
15:54037095 T C 0.104335 -1.5846e-05
15:54040533 T C 0.817215 -7.3482e-06
15:54042820 T C 0.083471 -4.7777e-05
15:54051183 C T 0.698168 -4.5860e-05
15:54052566 C T 0.047268 2.1203e-05
15:54058051 T C 1.948818 5.5092e-06
15:54061589 T C 0.084932 -4.0510e-05
15:54070196 T C 1.178296 6.9043e-05
15:54083653 G T 0.068495 -5.0483e-07
15:54086030 C A 0.074880 -1.6475e-05
15:54095755 C T 0.597903 -7.2328e-05
15:54096572 G A 1.881192 -4.1206e-06
15:54101657 A C 0.756257 1.4670e-05
15:54110313 A G 0.052893 -2.0013e-06
15:54110858 A C 0.840153 8.6474e-06
15:54111330 C T 0.044869 3.3015e-05
15:54113631 A G 0.047466 -3.3041e-05
15:54125803 C T 0.077249 1.3077e-05
15:54126596 A C 0.067304 -1.2705e-06
15:54128851 T C 0.297061 2.2163e-05
15:54131896 T C 0.073630 5.4950e-05
15:54136105 C T 0.021140 2.4406e-05
15:54139941 A G 0.726867 -1.4533e-05
15:54140509 A G 0.085922 4.3716e-06
15:54145141 G A 1.056255 3.3628e-05
15:54156501 T C 0.119710 -9.2409e-05
15:54157158 C G 0.210497 -5.1997e-05
15:54164012 G A 1.248579 1.8189e-05
15:54165054 T C 0.692361 -2.4088e-05
15:54165847 C T 0.297178 -1.2053e-04
15:54166818 A T 0.296058 -2.6902e-05
15:54166867 C T 0.764381 4.7785e-05
15:54166869 A G 0.094679 6.2886e-06
15:54169638 A G 0.492183 -2.6158e-05
15:54170311 C T 0.080994 -1.0922e-05
15:54170419 T C 0.514487 -2.1214e-06
15:54189503 A G 0.373083 -2.6552e-05
15:54194889 G A 0.161710 3.5170e-05
15:54195511 T C 0.061277 1.3274e-05
15:54197272 A C 0.730022 -8.2547e-06
15:54204746 C T 1.516302 4.2329e-06
15:54206383 C T 1.363687 1.7678e-05
15:54211621 C T 0.439072 3.5651e-05
15:54221800 G T 0.064256 3.5373e-06
15:54224071 A G 0.664610 1.6432e-05
15:54224610 T C 1.950424 1.7829e-05
15:54224817 C T 0.099651 2.2329e-05
15:54227945 T G 0.030685 4.6893e-05
15:54241386 A G 0.628738 -2.2631e-04
15:54242735 G A 0.082251 -5.5015e-05
15:54244286 C T 0.045804 6.7736e-05
15:54244477 G A 0.863691 3.4843e-05
15:54252177 T C 0.077755 -2.1482e-05
15:54266579 G A 0.879265 -4.2783e-05
15:54267069 C T 0.121833 1.2650e-04
15:54269452 A G 0.945007 1.6630e-05
15:54275853 A G 0.626732 -4.1982e-04
15:54276491 G A 0.222896 9.7942e-05
15:54280811 A G 1.154053 -1.0356e-04
15:54288314 C A 0.216326 4.7686e-06
15:54292085 G A 0.048323 1.6582e-05
15:54296414 G A 0.042062 3.9356e-05
15:54298305 G C 0.277337 2.8181e-06
15:54304015 A G 0.188478 3.4421e-05
15:54307925 T C 0.062903 3.5288e-05
15:54310679 A G 0.474701 1.8344e-05
15:54310792 T C 0.033003 8.0823e-05
15:54312326 C T 0.055905 -3.3259e-05
15:54316028 C T 1.045973 -4.3257e-05
15:54319355 A G 0.132235 1.5303e-04
15:54321606 T C 0.210442 -5.6029e-07
15:54329695 T C 0.072095 -1.0785e-05
15:54331986 C A 0.050695 7.6224e-05
15:54335708 G C 0.184988 -3.1824e-05
15:54336061 G A 1.176011 2.9721e-05
15:54339206 A G 0.052890 4.2786e-05
15:54340428 C T 1.025758 -1.8103e-05
15:54341465 A G 1.732005 1.4738e-05
15:54342034 G A 0.043749 5.0425e-06
15:54343188 A G 1.363115 -2.0960e-05
15:54348183 A G 0.048608 6.9739e-05
15:54348185 G A 0.297356 -8.3185e-06
15:54364637 T C 0.031201 5.5926e-06
15:54368844 G A 0.430640 1.7282e-04
15:54372080 A G 0.297184 -2.7538e-05
15:54379862 T C 0.052779 1.8637e-05
15:54382069 T C 0.038050 -6.8967e-05
15:54384810 C T 1.509547 -2.4344e-04
15:54385725 A G 0.055762 -4.4168e-05
15:54386145 A G 0.692751 -3.5256e-05
15:54393155 T G 1.505130 -6.9590e-05
15:54397493 G A 0.539837 9.6001e-06
15:54399170 T C 0.043055 5.2910e-05
15:54403589 G A 0.950976 1.1836e-04
15:54404818 T C 0.089083 1.6179e-05
15:54406615 A G 1.304318 2.0458e-06
15:54407559 C T 0.069144 -3.9231e-05
15:54413440 A C 0.060673 1.9878e-05
15:54413680 T C 0.042516 1.9002e-05
15:54433175 C T 0.970967 -3.4667e-05
15:54442574 T C 0.113270 1.2639e-04
15:54448730 T G 0.085584 2.1430e-05
15:54455304 A C 0.035830 -3.5696e-05
15:54462234 G T 0.046213 1.7721e-05
15:54471061 A G 0.138298 5.9118e-06
15:54474407 T C 0.046895 4.2309e-05
15:54475806 G A 0.080378 2.3109e-05
15:54480379 A G 0.072445 -2.2669e-04
15:54481392 T C 1.552456 -2.6490e-07
15:54482241 G A 0.046839 5.0068e-05
15:54485506 G A 0.090014 1.1769e-05
15:54488410 A C 0.026768 9.6261e-05
15:54496602 C T 0.066535 5.6402e-05
15:54497689 G C 0.497311 1.1617e-06
15:54498077 A G 0.501748 -9.0617e-06
15:54503506 G A 0.400201 5.6692e-06
15:54508323 T G 1.145358 -3.6002e-06
15:54513647 A G 0.234165 -6.2790e-05
15:54522857 C T 0.036232 -2.0471e-05
15:54523239 C T 0.042675 1.5715e-06
15:54529111 G A 0.634996 1.3304e-06
15:54529265 A C 0.187991 -1.4254e-04
15:54531018 A C 0.045395 1.0937e-04
15:54531273 G A 0.110086 -1.5799e-05
15:54532370 C T 0.033574 -8.0697e-06
15:54539596 T C 0.043659 5.1906e-07
15:54542456 T C 0.033912 -2.6323e-05
15:54544831 T G 0.089541 3.2485e-05
15:54557674 G A 0.050689 1.2658e-05
15:54568105 T C 0.831821 -5.1835e-05
15:54577673 C T 0.283344 2.6901e-05
15:54578561 G A 0.149538 -2.8251e-06
15:54578727 T C 0.108256 3.0818e-05
15:54596541 T C 0.057106 6.9493e-05
15:54599772 C A 0.317211 1.0295e-05
15:54600075 T C 0.173573 -1.2187e-04
15:54605524 T C 0.211474 -9.1341e-06
15:54608462 T C 1.068868 7.8034e-06
15:54612833 G A 0.398416 -1.0966e-04
15:54613258 T G 0.036200 -4.7723e-05
15:54613773 T C 0.270543 3.2042e-06
15:54619962 A G 0.664733 2.0123e-05
15:54638664 A G 0.123069 1.6075e-05
15:54645758 A C 0.095094 4.4310e-05
15:54654359 T C 0.480173 7.8601e-06
15:54656082 T C 0.841487 -1.5281e-05
15:54661474 C T 0.051332 -2.8022e-05
15:54667127 C T 0.037300 9.4796e-05
15:54680632 C A 0.410925 -1.2573e-04
15:54696259 C T 0.374722 -1.8712e-04
15:54696522 A G 0.021626 1.1752e-05
15:54698608 T C 1.689096 -2.8986e-05
15:54702313 T C 1.088327 2.6744e-05
15:54714483 G T 0.490660 1.0112e-04
15:54714921 T C 0.054723 -8.3037e-05
15:54722433 T C 0.050501 -1.8503e-05
15:54728463 C T 0.055421 3.3627e-06
15:54729500 T C 0.169987 -1.9366e-05
15:54729973 C A 0.035505 2.2098e-05
15:54743987 G A 0.057875 2.1926e-05
15:54757837 G A 0.795998 8.4895e-06
15:54757975 G A 0.029267 1.6494e-04
15:54759442 A G 0.122018 -1.7381e-05
15:54767105 C T 0.756997 4.7992e-06
15:54773802 T G 0.033457 5.9597e-05
15:54778136 T C 0.027923 3.2754e-05
15:54787358 C T 0.346792 3.0303e-05
15:54802072 T G 0.063341 9.6419e-05
15:54804324 G A 0.514098 2.3717e-05
15:54810553 G A 0.069472 -7.4839e-05
15:54810555 G A 0.161272 8.3619e-05
15:54823317 A G 0.111333 2.0112e-05
15:54823820 A T 0.033110 -1.5950e-05
15:54827508 A G 0.097090 3.9106e-06
15:54841874 G A 0.767396 1.0553e-05
15:54846189 G T 0.037622 9.3756e-05
15:54847677 T C 0.876402 1.8592e-05
15:54866218 T C 0.698820 4.6297e-05
15:54868668 T G 0.883143 3.0601e-05
15:54871598 A G 0.024580 -4.5244e-05
15:54875270 C A 0.054707 3.0967e-05
15:54887086 T C 0.074548 -6.9228e-05
15:54894829 C T 1.386929 -3.8971e-06
15:54910133 T G 0.068729 -8.2119e-05
15:54912084 A G 0.283513 3.6728e-06
15:54918246 A G 0.096869 -1.6027e-04
15:54919047 G A 1.303455 1.1657e-05
15:54930252 A C 0.227073 -1.7570e-06
15:54942509 A G 0.118937 3.1973e-05
15:54956926 T C 1.057031 2.4165e-05
15:54957027 G T 0.050082 -9.8122e-05
15:54983177 T C 0.378643 2.4579e-06
15:54983347 T C 0.524663 -1.0571e-05
15:54988061 A C 0.044181 -5.4740e-05
15:54988934 C T 0.092510 2.9988e-05
15:54997983 C T 1.869316 8.1840e-05
15:54999455 A C 0.071903 -3.1882e-05
15:55007618 C A 0.044817 -7.8111e-06
15:55008400 G A 0.101014 -5.3763e-05
15:55009719 A G 0.154991 1.6986e-05
15:55013872 A G 1.779334 -3.7832e-05
15:55026129 C T 0.023941 -1.6290e-05
15:55026688 G A 0.045275 7.6275e-05
15:55031385 G A 0.032892 -7.7597e-07
15:55032121 T G 1.785988 -2.2104e-05
15:55033615 T C 0.138986 -2.3680e-05
15:55037195 A C 0.047476 2.1314e-05
15:55039982 A C 0.075256 8.1457e-05
15:55040062 G A 0.075684 1.0404e-04
15:55054886 A C 0.028731 -1.7040e-05
15:55066985 A G 1.078888 1.2753e-05
15:55068454 A C 0.417115 -4.3503e-05
15:55078723 T C 0.206397 5.0424e-05
15:55085292 C T 0.259099 4.3657e-05
15:55090860 C T 0.068060 5.2146e-06
15:55103631 T G 1.816787 7.6300e-06
15:55111076 T A 1.729135 -1.2591e-07
15:55117247 A G 0.058865 -1.2895e-05
15:55120886 G A 1.903799 -1.7464e-05
15:55121785 C T 0.794281 -1.6567e-05
15:55125813 G A 0.353813 3.6133e-05
15:55126039 A G 0.082676 -1.2600e-04
15:55129936 C G 0.030526 -5.1091e-05
15:55133055 C T 0.716915 4.1989e-06
15:55134363 G A 0.036369 2.0464e-05
15:55135646 C T 0.415161 4.7874e-05
15:55135835 G A 1.516097 1.0677e-04
15:55136295 T C 1.546887 9.0009e-06
15:55136681 A C 0.319661 -5.1050e-06
15:55136755 C T 0.926214 -4.1215e-06
15:55136950 T C 1.958974 1.9706e-05
15:55150180 T C 0.553488 -1.4665e-05
15:55156867 C G 0.030121 9.5207e-06
15:55157158 C T 0.633217 4.4674e-06
15:55163547 A G 1.365095 -6.4037e-06
15:55171522 G A 0.888258 -3.8055e-05
15:55171903 T C 0.068349 5.5528e-06
15:55175445 A G 0.026544 5.2433e-05
15:55176577 G A 0.039410 -2.3074e-05
15:55192450 C A 1.533180 -3.0162e-05
15:55203301 T C 0.131664 -2.7992e-05
15:55217403 T G 0.137519 1.0427e-04
15:55227605 A G 0.041737 3.7722e-05
15:55232516 G A 0.045720 -1.1074e-04
15:55255054 A C 0.040173 -1.0805e-05
15:55257079 G A 0.353923 9.3920e-05
15:55263417 G A 0.037073 7.8595e-07
15:55265376 G A 1.357393 -1.3738e-04
15:55268194 A G 0.141450 -1.4159e-05
15:55270561 G A 0.096814 1.3646e-05
15:55272563 G C 0.027336 -5.5217e-05
15:55275674 A G 1.925416 -1.9158e-04
15:55277229 C T 0.076473 -5.1256e-05
15:55279662 C T 0.030744 2.9944e-06
15:55281181 A C 1.088749 -2.7610e-04
15:55282610 A G 0.266168 -5.3659e-06
15:55289269 A G 0.032831 1.6103e-05
15:55293021 G A 0.059813 2.3495e-05
15:55297718 G A 1.089982 6.3602e-05
15:55298596 C G 0.068333 -1.2396e-05
15:55306814 A G 0.876587 -4.0589e-05
15:55313480 G A 0.184278 -1.3698e-05
15:55316919 G A 0.029647 -5.1161e-05
15:55323064 T C 1.583346 -1.1303e-06
15:55323954 T G 0.054516 -9.2165e-05
15:55327838 T C 0.339908 6.7867e-05
15:55328570 C T 0.077031 3.5785e-05
15:55342771 G A 0.700888 6.4454e-05
15:55344052 G A 0.278352 3.3467e-05
15:55344851 T C 0.456350 1.9853e-05
15:55354570 G A 1.311099 -3.1278e-05
15:55355443 G A 0.125513 -4.8057e-05
15:55368124 C T 1.553342 -3.9678e-05
15:55373552 C T 0.045908 4.1967e-05
15:55382705 A G 0.034463 -1.5956e-05
15:55390344 A T 0.171979 -2.7542e-04
15:55390571 T C 0.045502 -5.6182e-06
15:55392433 A C 0.079271 -8.8501e-05
15:55392930 C T 0.348600 -1.0819e-05
15:55393183 G T 0.658845 -7.0166e-05
15:55400872 G T 0.329992 2.5634e-06
15:55405455 A G 0.083228 6.2672e-05
15:55405555 T C 0.088677 2.3100e-05
15:55405966 T C 0.358704 1.2723e-05
15:55413292 T C 0.022055 -2.9493e-05
15:55417300 C T 0.081517 -5.8420e-05
15:55420915 G T 0.091916 3.6400e-05
15:55424318 C G 0.072569 -5.5619e-05
15:55426862 A G 0.081793 9.4655e-06
15:55454261 C T 0.207949 1.6204e-04
15:55462766 T C 0.160788 2.7214e-04
15:55473192 T C 0.409961 -2.8879e-05
15:55478679 A C 0.131145 -1.4172e-05
15:55483890 G A 0.291832 3.4388e-05
15:55489065 A G 0.414453 -2.4153e-05
15:55489907 G T 0.148052 1.3902e-04
15:55505761 G C 0.384291 -4.3418e-05
15:55509513 G C 0.072474 -4.5275e-05
15:55517432 G A 0.492799 -5.6798e-05
15:55520182 T G 0.171470 -2.3776e-05
15:55531039 C T 0.080806 -1.0134e-05
15:55532655 C T 0.169091 -1.1874e-05
15:55535235 C T 0.919389 -8.6559e-06
15:55549561 C G 0.645337 4.5057e-05
15:55552600 G A 0.033230 -1.1036e-05
15:55558624 G T 0.267132 2.0692e-05
15:55561448 C T 0.026917 -4.2675e-05
15:55563495 T G 0.932310 -3.5888e-05
15:55570561 G C 0.748831 4.6109e-05
15:55576019 A G 0.067628 -1.1108e-04
15:55577303 C T 0.216024 1.4684e-05
15:55578626 G C 0.068219 6.6247e-05
15:55609126 A G 0.031257 -3.7329e-05
15:55611918 C T 0.064431 8.8154e-05
15:55613659 A G 0.089317 -6.3576e-05
15:55619796 C T 0.212249 1.5785e-05
15:55630074 G A 0.096275 -1.0829e-04
15:55631869 G A 0.671199 -5.5445e-05
15:55632859 T G 0.662614 -6.0544e-05
15:55648962 C T 0.359532 -4.1998e-05
15:55649334 T C 0.081773 -8.0229e-05
15:55660226 T C 0.126331 7.6954e-05
15:55663993 C T 0.021201 3.5383e-05
15:55664073 C T 0.032000 -1.2696e-04
15:55664110 C G 0.145767 7.9149e-06
15:55664572 C T 0.128756 3.0100e-05
15:55687897 C G 0.797189 -2.1042e-06
15:55699583 C A 0.061374 -1.6834e-05
15:55700981 A C 0.178338 -3.2100e-05
15:55722882 A C 0.179578 -3.5914e-05
15:55727587 G A 0.697889 6.5465e-05
15:55733216 G A 0.143787 -7.6350e-05
15:55759193 C T 1.006225 -1.9599e-05
15:55772583 A G 0.155715 -1.0779e-05
15:55777113 G T 0.065707 1.2898e-04
15:55780796 G A 0.089729 2.8275e-04
15:55789478 G A 0.124351 4.0078e-05
15:55789910 T C 0.142859 -7.6700e-05
15:55791162 A G 0.115711 -8.1493e-06
15:55799916 G A 0.175514 -1.3221e-05
15:55801094 G A 0.491374 -6.0110e-06
15:55809660 C T 0.313627 -1.5786e-04
15:55810215 T C 0.133206 2.8611e-04
15:55813831 T G 0.252250 -1.5252e-04
15:55821785 C A 1.010364 1.4412e-05
15:55822874 T C 0.754585 1.3591e-04
15:55825104 G T 1.069099 7.7854e-06
15:55825507 T C 0.102290 1.3440e-04
15:55825945 A C 1.940473 1.0197e-04
15:55827388 A G 0.101985 -1.7923e-05
15:55828551 A G 0.050770 4.4484e-05
15:55828991 T C 0.097795 1.4110e-05
15:55831277 A C 0.044639 -2.9260e-05
15:55832462 T C 0.172609 -3.4985e-05
15:55833521 A G 1.361307 1.4284e-05
15:55847984 T C 1.801590 5.3344e-05
15:55855490 C T 0.155644 -2.6681e-05
15:55856060 G A 1.133881 2.9831e-05
15:55857061 G A 0.036382 3.1095e-05
15:55858400 T G 0.141797 -5.0272e-05
15:55860183 T C 1.130356 3.1213e-05
15:55869345 C A 0.028910 2.7019e-06
15:55874891 T C 1.931138 -6.1261e-05
15:55875066 G A 0.641838 -1.5012e-05
15:55876919 G A 1.196832 2.1135e-05
15:55879239 G A 0.026352 -1.2354e-05
15:55879453 C T 0.152421 1.0970e-05
15:55879712 C T 0.080514 -4.7419e-06
15:55881107 T C 0.576481 -7.2781e-05
15:55881111 G A 1.769487 7.1479e-05
15:55881659 A T 0.155520 -2.0257e-04
15:55888784 A C 0.235720 6.3483e-06
15:55910375 C T 0.023801 6.7919e-05
15:55911668 A C 0.177786 -1.1403e-04
15:55912875 A T 0.233519 2.1459e-05
15:55916033 C T 0.158759 -5.0833e-05
15:55921013 C T 0.603428 -4.9450e-05
15:55923138 C T 0.092712 3.6769e-06
15:55927621 G A 0.059605 -5.1742e-05
15:55939586 C G 0.155744 -6.4520e-06
15:55939959 G A 1.336708 5.3108e-05
15:55941534 C T 0.084623 -5.3927e-05
15:55945610 A C 1.692536 -1.8204e-06
15:55946382 A C 1.461410 -1.6066e-05
15:55964778 G C 0.020241 -7.2931e-05
15:55966415 A C 0.073932 -2.8566e-05
15:55966445 C G 0.197290 -1.0538e-04
15:55967950 A C 0.021338 1.4523e-05
15:55968539 A G 0.481634 -5.1531e-05
15:55969767 C T 0.055093 -4.9896e-05
15:55971737 C T 0.234707 2.5072e-05
15:55972797 C T 0.187715 -2.9650e-05
15:55975085 G A 0.179266 -2.0755e-05
15:55983591 C T 0.082754 -4.0513e-05
15:55985801 C T 0.159100 -4.6826e-05
15:55997481 G A 0.037161 3.5736e-05
15:55998595 C A 1.370360 -8.7288e-06
15:56004641 G A 0.175868 -1.8375e-04
15:56014678 C T 0.025203 3.6139e-05
15:56030756 C T 1.034833 7.6745e-05
15:56037038 C T 0.055405 1.4833e-06
15:56038417 T C 1.051393 7.8873e-05
15:56044189 C T 1.617563 -1.2049e-05
15:56050961 C T 1.977598 -1.0336e-05
15:56056589 G A 0.030033 3.9391e-05
15:56056654 G A 0.477216 -5.4254e-05
15:56062580 G A 0.328577 -6.8173e-07
15:56063040 C T 0.349610 -4.1722e-06
15:56066427 T C 1.084779 -2.4189e-04
15:56069044 C G 0.211276 -1.7529e-05
15:56069775 C G 1.746526 3.1259e-05
15:56071128 C T 0.399442 3.6742e-05
15:56072934 A G 1.097626 -2.1176e-06
15:56075047 C T 0.106594 -1.0762e-04
15:56077394 G C 0.203768 1.5927e-06
15:56078440 G A 1.916688 -2.3511e-04
15:56081626 T C 0.808679 -4.7625e-05
15:56095816 T C 0.514893 -4.7794e-07
15:56096430 T C 0.093153 -9.0273e-06
15:56101713 A G 1.465726 -3.0760e-06
15:56112714 C A 1.806563 -1.6088e-04
15:56118175 C A 0.091050 1.3984e-05
15:56135864 A G 0.210584 -6.1788e-06
15:56139153 C T 1.829965 3.5641e-05
15:56146873 A G 0.228381 -8.1767e-06
15:56149083 G T 0.026333 -9.2764e-05
15:56154232 T C 0.072965 1.4086e-05
15:56158075 G A 1.897379 1.0446e-05
15:56159118 C A 0.657635 -8.4190e-06
15:56163337 T C 1.599169 3.7976e-05
15:56173280 C T 0.032584 1.3277e-05
15:56174827 C T 0.648891 -1.1987e-05
15:56188307 G T 0.104617 2.0106e-06
15:56192586 C A 0.082903 1.0442e-05
15:56194268 T C 0.125919 -2.3931e-05
15:56200634 A G 0.170980 2.0714e-04
15:56208463 C A 0.064065 1.2496e-05
15:56208933 C T 0.192168 1.4539e-04
15:56209447 A C 0.240471 -1.2243e-06
15:56216182 A G 0.435512 9.5116e-06
15:56244131 T C 0.202882 -1.1018e-05
15:56252282 G A 0.237355 7.1508e-06
15:56254537 T C 0.122206 6.9658e-06
15:56262183 G T 0.632711 1.8625e-06
15:56281562 G A 0.029059 -3.4939e-05
15:56283412 T C 0.036502 3.6463e-06
15:56284419 G A 0.130168 5.1454e-06
15:56284612 T C 0.063698 -3.8289e-05
15:56284966 C G 0.210331 1.2113e-04
15:56285721 A G 0.073481 -4.8167e-05
15:56289236 A C 0.056090 2.2520e-05
15:56291249 G A 0.269018 1.2100e-05
15:56292720 T C 0.076749 4.2417e-05
15:56299198 T C 0.077194 -5.0901e-05
15:56309541 G A 0.323455 -3.8196e-05
15:56309722 C T 0.207342 -2.7326e-05
15:56317789 G A 0.884948 2.9928e-05
15:56324451 C T 0.378783 6.8419e-05
15:56324477 A G 0.726909 2.3829e-05
15:56325016 A G 0.076915 1.9445e-04
15:56325031 A G 0.048251 -4.1892e-05
15:56325826 A G 1.676106 2.5538e-05
15:56325952 G C 1.023350 -5.7159e-06
15:56327055 C A 0.082118 5.3522e-05
15:56327470 T C 0.668940 -1.3392e-05
15:56327879 T C 0.127892 -2.5399e-04
15:56328759 G A 0.166627 -1.5402e-05
15:56329856 T C 0.613347 1.0833e-05
15:56329944 T G 0.250186 2.9052e-06
15:56330771 T C 1.934066 -3.9786e-05
15:56330925 C G 0.161924 -1.7752e-04
15:56331339 G T 0.043909 2.9778e-05
15:56335371 T G 0.024811 -1.6888e-05
15:56339934 C G 0.258365 -3.5852e-05
15:56340896 G A 1.835726 7.1920e-05
15:56342868 T G 0.720106 -4.4286e-06
15:56345103 C A 0.102835 -4.4826e-05
15:56346596 T C 0.371191 -1.3819e-05
15:56362968 C T 0.803132 -2.2808e-05
15:56363393 C G 0.052653 2.3493e-05
15:56363698 G A 0.979422 -1.0048e-04
15:56373343 A G 0.094675 -9.8218e-05
15:56378998 G A 0.058239 -1.1339e-04
15:56383205 T C 0.105997 3.2827e-05
15:56384463 A G 0.029676 7.4126e-05
15:56385868 G A 0.054720 -4.7744e-05
15:56417963 C A 0.022172 -4.9158e-06
15:56437560 C T 0.045463 -3.7539e-05
15:56461133 T C 0.837589 -2.3326e-05
15:56484304 T C 0.186770 -8.4915e-05
15:56488742 G A 0.053075 3.1754e-05
15:56497334 A G 1.271335 -3.0521e-04
15:56525994 C T 0.433853 -1.6146e-04
15:56533519 T C 0.246177 -4.8423e-05
15:56542223 T C 1.742427 -8.8959e-05
15:56544009 T G 0.029309 5.7558e-06
15:56566906 A G 0.098567 -1.1846e-04
15:56568313 A C 0.040108 3.2804e-06
15:56588278 C T 0.207731 -7.6849e-06
15:56592247 T C 0.111079 -2.4723e-05
15:56598157 G A 0.907347 -6.0274e-05
15:56600095 C T 0.702907 -4.1630e-05
15:56612343 C T 0.030838 -1.0744e-05
15:56614862 G T 0.029624 -4.9433e-05
15:56616789 C T 1.238261 -1.1333e-04
15:56619799 T G 0.042818 -7.6730e-05
15:56620613 A G 0.070326 4.8548e-05
15:56650678 G A 0.146867 -4.6372e-05
15:56677730 G A 0.919957 -8.8355e-05
15:56680836 G C 0.097347 -9.0559e-05
15:56688126 G A 0.148023 -4.4895e-05
15:56706428 G A 0.032071 1.1005e-04
15:56717062 C A 0.042438 -6.3081e-06
15:56717238 C T 0.033587 -3.4624e-05
15:56717817 A C 0.033983 -3.6400e-05
15:56736681 G A 0.053487 -2.8152e-06
15:56739063 T C 0.110761 -2.3898e-05
15:56742452 C T 0.041974 3.7410e-05
15:56742942 G A 0.063331 1.2585e-05
15:56753547 C T 0.151161 4.6448e-05
15:56756285 G T 0.210860 -9.7949e-06
15:56759988 A G 0.272166 2.3148e-05
15:56763193 C A 0.438524 1.0094e-04
15:56770817 T C 0.240932 -2.1260e-05
15:56774803 T C 0.820825 -7.7014e-05
15:56774898 A G 1.764910 1.7593e-05
15:56775521 G C 0.231588 -1.8354e-05
15:56785979 G A 0.133089 -1.7426e-05
15:56786407 C T 0.121810 2.4454e-06
15:56788190 T C 0.083023 -3.8995e-07
15:56812698 T C 1.257998 -4.1278e-04
15:56816159 A G 1.865168 -8.0636e-05
15:56816358 C T 0.092900 1.5452e-05
15:56818990 T C 0.089356 1.0358e-04
15:56819066 T C 0.032214 2.6231e-06
15:56820413 T C 0.023928 1.4207e-04
15:56824086 T G 0.394430 1.0407e-04
15:56824711 G T 0.055915 -9.2371e-05
15:56824818 A G 1.136698 -2.1089e-04
15:56824999 G A 0.171544 -6.6550e-05
15:56825355 G C 0.083630 -2.4649e-04
15:56836836 A G 0.033558 -4.2400e-05
15:56840528 A G 0.501673 -2.8897e-05
15:56883135 T C 1.630273 -2.2529e-04
15:56899523 A G 0.301112 4.8430e-05
15:56901569 T C 0.035622 -8.7866e-06
15:56910336 C T 0.026417 2.8573e-05
15:56911319 T C 0.395138 1.4995e-05
15:56913494 C T 0.137133 6.6834e-05
15:56920094 T C 0.752641 5.5770e-05
15:56920232 G A 0.035041 -6.2483e-05
15:56923895 A C 0.055856 1.5338e-06
15:56929224 A G 0.114874 6.1947e-05
15:56939169 C T 0.026284 -2.7576e-05
15:56940801 A G 0.070628 1.6581e-05
15:56946753 C T 0.089719 9.3291e-06
15:56957179 C T 0.049469 2.7741e-04
15:56959028 T C 0.791623 1.1988e-04
15:56975960 T C 0.079167 -9.2666e-05
15:56977532 C A 0.153875 -5.0072e-05
15:56992168 T C 0.034191 2.9344e-05
15:57016599 C G 0.030870 -1.1425e-05
15:57018007 T C 0.055992 -7.2701e-06
15:57020659 C T 0.024716 3.3290e-05
15:57024237 A G 0.072711 -1.1905e-04
15:57027673 G A 1.223847 -4.8163e-05
15:57029225 C T 0.069459 -3.7502e-05
15:57039972 A G 0.393106 1.7837e-05
15:57053144 A G 0.025275 -3.1203e-05
15:57055897 G A 0.070147 -9.6375e-05
15:57066034 C T 0.152365 -5.4767e-05
15:57068545 T C 0.074234 7.3192e-05
15:57086232 A C 0.025930 -3.3962e-05
15:57100182 C G 0.059274 1.1769e-04
15:57105790 A G 0.068102 1.9414e-06
15:57116717 C T 0.027128 -2.5645e-05
15:57120470 A G 0.176835 8.8581e-05
15:57120989 A G 1.613249 -7.9121e-05
15:57128036 C T 0.051504 5.0338e-05
15:57133357 A G 0.326438 1.3418e-06
15:57134445 T C 0.071400 3.0618e-06
15:57139860 T C 0.060984 -2.8226e-05
15:57149764 C T 0.049579 2.5526e-05
15:57157876 T C 1.606203 -1.4124e-04
15:57158357 C T 0.062860 -1.0051e-05
15:57177676 T C 0.060598 3.3993e-04
15:57210674 T C 0.031432 -3.8542e-06
15:57212834 C T 0.105919 1.1706e-04
15:57255775 G A 1.467947 3.9420e-05
15:57260449 A G 0.123494 2.1358e-05
15:57263706 T C 0.047826 -5.3025e-05
15:57285465 T C 0.098025 -1.1943e-04
15:57289972 G T 0.029965 -4.3022e-05
15:57307212 A G 0.026661 1.5783e-04
15:57316785 A G 0.031821 -5.6234e-05
15:57326020 G A 0.026005 -4.1366e-05
15:57331880 G T 0.033649 -4.9526e-05
15:57335646 G T 0.026378 -3.4662e-05
15:57337480 A G 1.166786 -3.7569e-06
15:57341055 A C 0.023606 1.2542e-04
15:57341366 A G 0.323556 5.9863e-05
15:57343199 A C 0.172343 1.6903e-05
15:57346929 C T 0.052614 -2.0842e-05
15:57363796 T C 0.039196 4.4735e-05
15:57370402 T C 0.110846 -6.6378e-05
15:57371088 G A 1.736065 1.2079e-04
15:57381031 T G 0.115568 -5.8191e-05
15:57382759 T C 0.078434 4.2656e-05
15:57402690 A G 0.991266 -4.5718e-05
15:57409104 A G 1.894412 5.1534e-07
15:57413776 G A 1.165942 -1.4342e-05
15:57419768 A G 0.058988 1.6290e-05
15:57423747 G A 0.025992 -4.4642e-05
15:57428671 T G 0.034700 2.0581e-04
15:57435926 G A 1.675775 -5.8478e-05
15:57436639 C A 0.029381 1.0693e-04
15:57450118 T C 1.642217 -2.4862e-05
15:57452800 T C 0.029975 -2.3308e-05
15:57466978 C T 0.072617 6.9795e-05
15:57485118 G A 0.026235 6.9160e-05
15:57493933 G A 0.030237 -9.4627e-05
15:57502053 T C 0.342008 1.5971e-05
15:57503423 G A 1.069475 -2.8707e-05
15:57508627 A G 0.187517 -7.3896e-05
15:57518911 A C 0.098119 -1.3351e-04
15:57528757 G A 0.037054 5.7501e-06
15:57540626 G A 0.066213 1.7315e-04
15:57544202 A G 0.073558 9.0182e-06
15:57549094 A G 0.039040 5.2981e-05
15:57559387 T G 0.387877 9.7967e-05
15:57565859 C T 0.520862 -3.3800e-05
15:57573483 G T 0.052013 4.4058e-05
15:57575916 A G 0.910810 1.8174e-05
15:57579690 T C 0.021714 1.3731e-04
15:57582910 T C 0.044869 -4.6343e-05
15:57585675 T C 0.071273 8.2094e-05
15:57591871 C G 0.654246 -1.0084e-05
15:57592163 A T 0.236473 1.3110e-04
15:57592248 T C 0.151203 1.5679e-05
15:57600488 T C 1.422068 -1.1495e-05
15:57607364 T C 0.075613 -1.7700e-05
15:57608311 A G 1.094328 -3.4079e-04
15:57608692 G T 1.675314 -5.9295e-04
15:57613989 T G 0.022321 -5.7793e-05
15:57618516 A G 0.292429 -8.7905e-05
15:57622318 T C 0.032156 6.2152e-05
15:57622926 T C 1.127334 -1.3286e-04
15:57623333 T C 0.062624 1.8066e-04
15:57624100 T C 1.199604 -6.4335e-05
15:57626530 A G 0.050147 5.9632e-05
15:57629012 G A 0.414223 3.5975e-04
15:57629196 A G 0.074458 2.3317e-06
15:57641795 C T 0.088758 -1.2969e-04
15:57642548 T C 0.159091 -9.8989e-06
15:57644070 C T 0.095269 -1.9033e-04
15:57644211 T C 0.028605 -9.1140e-06
15:57644267 C A 0.619195 -3.6736e-05
15:57644456 T G 0.158260 1.4141e-04
15:57644533 C T 0.596858 -1.4547e-04
15:57644656 G A 1.125374 -6.4303e-05
15:57644977 T C 1.207381 -1.8816e-05
15:57645748 T C 0.487168 1.5719e-05
15:57645814 A G 0.481760 4.9637e-06
15:57645886 G T 0.547085 9.2344e-06
15:57646716 C T 0.021899 3.4773e-05
15:57648077 C A 0.758071 1.5368e-06
15:57649359 C T 0.074633 -7.0097e-05
15:57653117 T C 0.703643 1.3489e-05
15:57655174 C G 0.048644 -1.0259e-05
15:57656713 A G 0.071854 -1.5912e-05
15:57659991 A G 0.272069 8.1419e-06
15:57668223 A G 0.163391 -6.8514e-05
15:57669626 G A 0.105841 5.1292e-05
15:57669827 T C 0.035690 -1.3890e-05
15:57670309 A G 0.712306 9.2440e-06
15:57672099 G T 1.322229 7.1348e-06
15:57674269 A G 0.074516 -5.3314e-05
15:57676738 T C 0.394534 -1.0740e-05
15:57678636 A G 1.595200 1.5584e-05
15:57679732 G T 0.421883 -1.3102e-05
15:57680883 C T 1.352089 -7.4520e-05
15:57681798 C T 1.320518 -6.3550e-05
15:57682633 T C 0.946156 5.1397e-05
15:57685833 A G 0.028842 1.6485e-05
15:57689300 A G 0.813337 3.6372e-05
15:57696894 A C 0.188215 -2.4778e-05
15:57701812 G C 0.156831 -1.3129e-04
15:57712528 C A 0.686918 1.7148e-04
15:57715703 C T 0.212529 -3.7143e-05
15:57716984 A G 0.502533 -4.6825e-06
15:57731573 T C 0.425346 -1.1714e-05
15:57731728 G A 1.621831 -3.4635e-05
15:57733171 C G 0.168653 4.9778e-05
15:57734014 G A 0.539882 -6.2636e-05
15:57734281 A G 1.941057 -9.1328e-06
15:57741413 G T 0.810769 -9.0404e-06
15:57743603 G A 0.052036 4.8586e-05
15:57744080 C A 0.257239 -1.1076e-04
15:57744582 G A 0.926078 -4.5100e-05
15:57745903 A C 0.029965 -2.2339e-05
15:57746111 C T 0.102446 3.6572e-05
15:57746235 G A 0.497460 4.4253e-06
15:57747119 A G 0.512280 4.5634e-05
15:57748979 G A 0.058226 -1.4774e-04
15:57749300 A G 0.082880 4.2414e-05
15:57749428 T C 0.025823 -1.3124e-05
15:57752278 C G 0.350369 1.1738e-04
15:57754316 A G 1.345322 3.8808e-05
15:57755436 G A 0.729661 1.6295e-05
15:57759466 T C 0.088284 -4.4705e-05
15:57761777 T G 1.961418 6.8785e-06
15:57761971 G A 0.473750 -1.8122e-05
15:57762793 T C 1.578724 -3.7477e-05
15:57763464 C T 0.761953 6.5866e-06
15:57764425 G A 0.697749 -5.9774e-06
15:57765192 G A 0.277742 4.3730e-05
15:57767357 A G 0.342274 4.9910e-05
15:57768858 C T 0.229439 -2.5357e-04
15:57774189 T C 0.028300 -7.7415e-05
15:57776116 T C 0.098677 1.4456e-04
15:57777946 G A 0.028608 -6.8147e-05
15:57781038 A C 1.191172 -3.4701e-05
15:57783250 G A 1.625216 -1.9755e-06
15:57783819 A G 0.041721 1.8054e-05
15:57784635 C A 0.021084 -2.2683e-05
15:57790436 T G 0.954884 -9.8382e-06
15:57792608 T C 0.036930 -1.9921e-05
15:57793690 A G 0.039498 -4.5548e-05
15:57803418 G T 0.024249 2.5161e-05
15:57807657 T G 0.232139 -3.3887e-05
15:57812771 A G 0.879420 5.1279e-05
15:57814502 C A 0.151327 7.2506e-05
15:57822289 G A 0.043457 -1.4432e-04
15:57824916 G A 1.662912 -5.9769e-05
15:57828751 G A 0.850624 -2.4402e-05
15:57830516 C G 0.278901 -3.8229e-05
15:57831454 C G 0.167747 -4.9202e-05
15:57835903 G T 0.516263 4.3139e-06
15:57836277 G A 0.489294 -6.4145e-06
15:57837647 C G 1.423996 -6.9155e-05
15:57839587 G A 0.027488 -1.1039e-05
15:57841110 C G 0.041104 -6.2017e-05
15:57842383 T G 0.092251 1.1084e-05
15:57844115 G C 0.028137 -6.3730e-06
15:57846706 G A 0.445833 2.2486e-06
15:57850316 C T 0.097960 2.7854e-05
15:57854510 A G 1.665889 -2.5535e-05
15:57854670 A G 0.570746 2.2952e-05
15:57854707 G C 0.605988 1.0086e-04
15:57854923 T C 0.144530 -3.8370e-05
15:57855438 C T 0.026002 -1.7464e-05
15:57855723 C T 0.130723 4.8333e-05
15:57856242 A G 0.091952 -1.3488e-06
15:57857648 T C 0.160791 -3.8344e-06
15:57857994 G C 0.035629 3.7945e-05
15:57858489 A G 0.768799 -8.7675e-06
15:57859667 G T 0.120106 -5.5708e-05
15:57861471 G A 0.202119 1.3641e-05
15:57864281 G A 0.338052 2.6810e-05
15:57865891 G A 1.309456 1.7712e-05
15:57867081 C T 0.564504 3.8977e-06
15:57869422 T C 0.032996 -6.8964e-06
15:57872723 G A 0.022688 -4.9334e-05
15:57878811 C T 0.653902 -2.1971e-06
15:57883178 G T 0.196267 3.1129e-05
15:57890440 A G 0.041464 -2.6137e-05
15:57890581 A G 0.039348 -2.4803e-05
15:57890894 G C 0.085750 -1.2927e-05
15:57892200 A C 0.211691 1.8676e-05
15:57895466 T C 0.022779 3.6812e-05
15:57898028 G A 0.209192 2.8713e-05
15:57906636 G A 1.458044 1.3338e-05
15:57910164 A G 0.775926 5.3015e-06
15:57910241 C T 0.022905 -2.6086e-05
15:57918069 G A 0.787465 9.6615e-06
15:57919728 G A 0.191584 1.1948e-05
15:57925333 G A 1.163566 2.7411e-05
15:57925836 T C 0.126808 -4.3209e-05
15:57931017 C T 0.257064 -4.0628e-05
15:57937217 T C 0.060335 1.0128e-04
15:57939547 T G 1.071475 -3.5944e-05
15:57941790 G A 0.064334 -1.7536e-05
15:57954421 T G 0.070670 -3.1841e-05
15:57955483 G A 1.294500 -4.6004e-05
15:57964113 T C 1.962492 -1.4574e-05
15:57968918 T C 0.188984 -4.2085e-05
15:57975663 C A 0.051507 6.9686e-05
15:57982487 T C 0.141580 -5.6799e-06
15:57983528 T G 0.054250 1.6916e-05
15:57987520 G T 0.029825 -1.9263e-05
15:57991857 G A 0.174011 4.6434e-05
15:57991873 G T 0.046693 -1.1164e-04
15:57993627 C G 0.171778 1.6724e-05
15:57996120 G A 0.039027 -1.2887e-05
15:58000398 C T 0.236849 8.3050e-06
15:58004423 A G 0.070787 -6.1159e-05
15:58004888 C T 0.439410 9.0444e-06
15:58006534 C A 0.028663 -2.2280e-05
15:58018873 C A 0.115643 -7.0603e-06
15:58021257 C T 0.930677 2.0770e-05
15:58026901 A G 0.063623 -1.8455e-05
15:58030111 G A 0.135835 4.0797e-05
15:58031142 C T 1.263042 -8.0000e-06
15:58032733 G A 0.186861 -5.3302e-05
15:58034414 T C 0.060001 1.3218e-05
15:58038213 T C 0.228452 -9.4585e-05
15:58038242 C G 0.762424 2.8725e-05
15:58038892 T C 0.103643 -3.8095e-06
15:58038996 G A 0.114591 1.6513e-05
15:58039588 T C 0.027449 -6.4403e-06
15:58040371 C T 0.213674 -1.8306e-05
15:58054362 T C 0.305834 -1.2157e-05
15:58057529 C T 0.034648 -9.9921e-05
15:58058582 T C 0.071144 -7.9253e-06
15:58058661 G T 0.077645 1.6005e-06
15:58059424 G T 0.613863 5.7184e-05
15:58061860 A G 0.129765 2.3195e-05
15:58061977 G A 0.291959 -1.0389e-05
15:58065890 C A 1.875402 1.7555e-05
15:58066134 T C 0.066359 -5.7318e-05
15:58066561 G T 0.849053 3.7238e-05
15:58068736 C T 0.070994 3.0839e-07
15:58072392 C T 0.552911 -4.0379e-05
15:58075601 A G 0.024963 -4.8519e-05
15:58077436 A T 0.952161 -3.2813e-06
15:58077923 A G 0.862069 4.3543e-06
15:58078101 C T 0.819926 -2.3807e-05
15:58080617 A G 0.440793 -2.1353e-06
15:58081218 A C 0.438177 6.6496e-07
15:58082561 G T 0.036206 3.1740e-05
15:58085632 A C 0.266327 -9.8848e-05
15:58088479 A G 0.145955 -9.1770e-05
15:58089504 C A 1.048384 3.5432e-05
15:58091328 T C 1.331547 -1.4037e-05
15:58100949 A G 1.534270 3.8862e-04
15:58108764 G T 0.070345 -1.9097e-05
15:58115645 A G 0.043857 -5.9847e-05
15:58116387 A C 0.850504 -1.4005e-04
15:58117208 G T 0.107798 -1.6279e-04
15:58121664 G A 0.346591 2.1084e-05
15:58136653 G A 0.021828 3.5017e-05
15:58142522 T C 0.941856 -1.1263e-04
15:58152812 G A 0.020903 1.1920e-04
15:58169496 T C 0.076282 4.9773e-05
15:58170992 A G 0.942294 -6.7090e-05
15:58174566 T G 1.236229 -3.2139e-05
15:58175223 A G 0.025726 -2.0280e-05
15:58175308 G C 0.035395 -1.0212e-05
15:58176201 A C 0.066421 1.6440e-04
15:58176513 C T 0.860741 1.6050e-05
15:58177745 G A 1.028530 -2.4307e-06
15:58178289 G C 0.042695 -5.6315e-05
15:58179566 C T 0.029160 8.3357e-06
15:58179590 G A 0.277353 -1.1938e-05
15:58180168 T G 0.148337 -1.0094e-05
15:58183534 G A 0.053480 -2.3546e-05
15:58183592 C T 0.028271 2.2229e-05
15:58184308 A G 0.762723 -1.8433e-05
15:58185649 C T 0.098489 2.2688e-04
15:58186161 G A 1.276723 -8.5865e-06
15:58187557 A G 0.024236 -6.7337e-05
15:58189706 C T 0.232370 6.4511e-05
15:58196878 T G 0.031867 -2.4268e-05
15:58200181 A G 0.798650 1.1417e-05
15:58200847 C G 0.551817 -8.8283e-06
15:58202985 G A 0.040871 1.2877e-04
15:58206720 C A 0.127380 2.0799e-05
15:58210820 C T 0.217816 2.4824e-05
15:58215727 A C 0.817391 1.2139e-04
15:58217085 T C 0.056392 -8.2546e-05
15:58234213 C T 0.151181 3.4347e-05
15:58240039 T C 0.026560 6.9817e-05
15:58245027 T C 0.031549 6.3031e-06
15:58248764 A G 0.099537 4.6128e-05
15:58249691 A G 0.090647 5.1176e-05
15:58249721 C T 0.043896 4.9580e-05
15:58249834 T G 0.164722 1.3896e-05
15:58253310 C G 0.050153 -3.4680e-05
15:58256127 T C 1.085081 -2.9420e-05
15:58259188 C A 0.021081 -1.2034e-05
15:58261760 A G 0.022526 3.5738e-05
15:58264605 A G 0.246028 -1.0568e-04
15:58277444 G C 0.093994 3.6397e-05
15:58303707 C T 0.105915 -1.6160e-05
15:58306302 A G 0.045931 5.3721e-05
15:58306793 G A 0.181093 -6.4364e-06
15:58308093 G C 0.096178 3.4409e-05
15:58327137 T C 0.020864 -4.8250e-05
15:58328589 G A 0.096000 -4.6003e-05
15:58336319 C T 0.913744 -2.1310e-05
15:58345667 C T 0.059005 1.8585e-06
15:58346459 T C 0.100050 4.9179e-06
15:58352543 A C 0.190376 7.4255e-05
15:58363908 C T 0.085156 -7.4457e-06
15:58364372 G A 0.066006 6.3889e-05
15:58366461 T C 0.037544 7.6043e-05
15:58371329 C T 0.166965 1.2960e-05
15:58375741 C T 0.998643 1.6366e-06
15:58387638 T G 0.084013 3.1721e-05
15:58390788 C T 0.054211 2.2280e-05
15:58404317 C T 1.145848 3.2114e-05
15:58404861 G C 0.169883 4.0358e-05
15:58405061 G A 0.081108 1.8138e-05
15:58408857 A G 0.089732 -6.3124e-06
15:58410444 A G 0.032714 -9.5021e-05
15:58412543 G A 0.153102 -1.0121e-05
15:58417392 C T 0.021805 -1.8877e-05
15:58427320 T C 0.076710 -8.2735e-05
15:58431526 T C 0.050858 -3.7635e-05
15:58433369 C G 1.112722 1.3314e-05
15:58438596 A G 0.035362 -7.6649e-05
15:58439278 C A 0.121524 -1.5916e-05
15:58449818 A G 0.894487 -1.4066e-06
15:58451496 C G 0.035522 3.6946e-05
15:58455198 C T 1.052033 9.6178e-05
15:58455887 C T 0.064873 2.8657e-05
15:58459075 C T 0.356588 -4.2805e-05
15:58466076 G A 0.022516 -5.9932e-05
15:58467742 G C 0.908382 -1.9915e-04
15:58471556 C T 0.356377 -5.5492e-05
15:58476281 G A 1.920778 1.5579e-05
15:58477506 C A 0.060890 -1.2015e-04
15:58479025 G A 1.961015 1.0412e-04
15:58481406 T C 0.439364 4.1618e-05
15:58482157 C A 0.025499 -5.0183e-05
15:58482194 G T 0.804070 -7.7992e-06
15:58484203 A C 0.070482 -2.4863e-05
15:58496933 G A 0.153742 1.2515e-05
15:58505040 C T 1.383057 -1.1923e-04
15:58506421 T C 0.302069 -9.1175e-06
15:58521409 T C 0.036794 8.5163e-05
15:58527765 C T 0.108986 5.7435e-05
15:58532086 A G 1.200247 -6.6723e-05
15:58544543 C A 0.077307 1.5319e-04
15:58544918 A G 0.032704 -6.7326e-06
15:58545668 T C 0.054045 7.5670e-05
15:58546373 C T 0.093916 2.7458e-05
15:58549325 A C 0.053951 2.4749e-05
15:58549743 T C 0.989945 -5.4110e-05
15:58554914 T G 0.046385 -2.8266e-04
15:58555030 T C 0.198283 7.4884e-06
15:58562006 A G 0.113046 7.7946e-06
15:58562603 C T 0.052172 3.9759e-05
15:58563234 T G 0.091605 5.9621e-05
15:58567981 A G 0.449783 -3.9465e-05
15:58568077 T G 0.021760 4.7727e-05
15:58569896 C A 0.079527 1.7378e-04
15:58582033 T C 0.027021 5.8923e-07
15:58583156 G T 0.124799 -2.7048e-05
15:58585317 T C 0.163232 -9.8186e-05
15:58588116 A G 0.830909 -1.4632e-05
15:58591721 T C 0.035366 1.6309e-05
15:58594901 A C 0.144988 2.0076e-05
15:58600722 G C 1.454535 2.2870e-05
15:58600889 A G 0.033772 -1.8730e-05
15:58602300 A C 0.908856 4.4331e-05
15:58602938 A G 0.034979 -2.0341e-05
15:58611859 T G 0.605949 -5.4114e-05
15:58614892 A C 0.098752 -5.5960e-05
15:58622768 G A 0.222188 2.8883e-05
15:58623525 C T 0.817972 -2.2713e-05
15:58625121 G T 0.127162 -1.9643e-05
15:58625947 C A 0.080602 2.9390e-04
15:58630181 G A 0.182402 -1.9304e-05
15:58631370 G A 0.223515 -1.1363e-04
15:58632561 G C 0.035557 7.4092e-06
15:58634109 G T 0.547377 -1.2817e-05
15:58634301 A G 0.137906 -2.1914e-06
15:58635583 A C 0.264042 1.4865e-05
15:58635891 A G 0.064367 1.3764e-05
15:58640545 T C 0.136572 -8.6927e-05
15:58645721 C T 0.254532 -1.6510e-04
15:58646203 C T 0.077528 6.3178e-05
15:58661545 T C 0.586378 -4.7179e-06
15:58662232 C T 0.969289 -5.1670e-05
15:58662317 G A 0.112673 1.1910e-05
15:58666914 A C 0.036524 8.6437e-06
15:58668110 T C 0.128197 1.5564e-05
15:58671251 T C 0.049433 -2.3113e-05
15:58674126 C T 0.064143 -1.3037e-06
15:58674695 C G 0.609887 2.2849e-05
15:58675485 A G 0.124676 -4.6796e-04
15:58678512 T C 0.594868 2.3493e-05
15:58680643 T G 0.717629 1.2372e-05
15:58680954 C T 1.223256 8.1589e-06
15:58682364 T C 0.058420 8.3291e-05
15:58683366 G A 1.225443 9.6118e-06
15:58686338 A G 0.275616 -1.0885e-05
15:58688159 G A 0.046755 -3.8253e-05
15:58689187 C T 0.399017 4.9583e-05
15:58694020 T G 0.368971 -1.0100e-04
15:58694863 A G 0.027096 6.7432e-05
15:58696281 G C 0.053208 -5.1154e-05
15:58696971 C T 0.438573 -2.5077e-05
15:58698813 G A 0.048102 4.3940e-05
15:58700311 C T 0.420737 6.6173e-05
15:58701806 A C 0.102751 -2.7441e-05
15:58702941 C T 0.147289 9.5873e-07
15:58703069 C A 1.032811 1.1904e-05
15:58706289 G A 0.071153 -7.6465e-05
15:58708443 C T 0.051844 -6.9530e-05
15:58709436 C T 0.025807 2.1051e-05
15:58710653 A G 0.050079 -5.9782e-05
15:58712945 C A 0.669946 2.8555e-05
15:58714173 C T 0.046807 5.3461e-05
15:58714787 C T 0.208046 1.4390e-06
15:58715047 T C 0.021581 -1.4401e-04
15:58716523 T C 0.033753 -2.2653e-05
15:58716615 G T 1.219390 7.2835e-05
15:58717022 T C 0.675425 9.5328e-06
15:58717094 G A 0.033447 -1.9704e-05
15:58717232 C T 0.800153 1.1019e-04
15:58717401 A C 0.181029 4.3459e-05
15:58720262 C T 0.023580 2.3288e-05
15:58721168 C G 1.039533 -4.3774e-05
15:58721302 G A 0.291443 6.3614e-05
15:58722276 A G 1.967224 4.2308e-05
15:58723675 T C 0.431325 -9.3846e-06
15:58723709 T C 0.036473 -7.6919e-05
15:58724609 A G 0.038693 -2.2287e-05
15:58724706 A G 0.139788 -1.4842e-05
15:58725986 G T 0.033042 3.8224e-05
15:58726744 C G 1.574449 1.3806e-05
15:58728474 A G 0.063334 6.3311e-05
15:58730571 C T 0.130463 8.8108e-06
15:58731057 A G 0.036145 1.1797e-04
15:58731455 C T 0.306019 1.0770e-04
15:58732221 T C 0.137065 4.6736e-05
15:58734489 C T 1.759873 3.1727e-06
15:58735823 G A 0.535844 1.1182e-04
15:58740443 A C 0.046499 1.9165e-04
15:58741246 G T 0.221175 2.2462e-06
15:58742418 A G 1.679122 1.0346e-05
15:58742731 G T 1.109401 -5.5523e-05
15:58743901 G T 0.573226 9.5399e-05
15:58744348 G T 0.653500 1.5232e-04
15:58744481 T C 0.552862 -6.0570e-05
15:58744970 C T 1.374712 -2.5201e-05
15:58746830 C T 0.635259 -1.0178e-04
15:58749060 C T 0.215732 1.8527e-06
15:58754942 G A 0.059040 -1.4705e-05
15:58757426 C T 0.335147 7.1062e-05
15:58765183 G T 1.783813 1.8701e-05
15:58766286 G T 0.082173 -1.8684e-05
15:58767425 T C 0.232149 1.9805e-05
15:58772223 T C 0.857297 -2.4044e-05
15:58775005 A G 0.021925 1.3400e-04
15:58775418 G T 0.033350 -1.3592e-05
15:58780006 G A 0.336942 1.0667e-04
15:58781095 C T 0.271546 1.2049e-05
15:58785023 T C 0.591051 -3.7963e-05
15:58786999 T C 0.050465 -8.6338e-06
15:58787377 T C 0.030585 2.6062e-05
15:58788008 G A 0.561327 -4.0458e-05
15:58789530 G C 0.298817 -2.0341e-05
15:58790650 A G 0.108499 1.7195e-05
15:58791872 T G 0.026502 8.0116e-05
15:58792456 T C 0.134381 -1.3713e-05
15:58798554 G A 1.225843 -4.8399e-05
15:58798706 G A 1.540810 6.2072e-05
15:58801142 A G 1.538743 5.6462e-05
15:58801234 A G 0.773482 -8.0185e-05
15:58801585 C G 0.025544 -3.0713e-05
15:58802478 A G 0.073867 4.1957e-04
15:58803444 G A 0.024843 4.7564e-06
15:58804106 A T 0.290410 5.2793e-04
15:58804663 C T 0.278843 1.8577e-05
15:58811071 C T 0.292420 2.6217e-04
15:58811869 G A 1.613895 -1.4315e-04
15:58812199 T C 1.355897 4.0702e-05
15:58812961 A G 0.086850 -1.1829e-04
15:58814992 C T 0.321060 -3.2608e-05
15:58818783 A G 1.921972 1.4776e-05
15:58820978 G A 1.953057 -3.8637e-05
15:58822785 C T 1.859547 4.9394e-05
15:58824641 G A 0.254944 -1.3016e-06
15:58824744 G A 0.038264 -2.2267e-05
15:58825633 T C 0.675766 1.2587e-04
15:58826234 C G 0.036567 1.3610e-05
15:58827870 G A 0.061994 8.1149e-06
15:58828217 T G 0.101741 -1.7969e-05
15:58829215 T A 1.365339 -3.2109e-05
15:58830966 T C 1.662494 -2.4101e-05
15:58831442 A C 0.170827 5.1890e-05
15:58833440 A T 0.166585 -2.4018e-05
15:58833993 A G 0.056483 1.5131e-05
15:58834391 G A 0.231471 2.4924e-05
15:58835317 A C 0.214664 6.0071e-05
15:58835639 C T 0.097752 2.7585e-05
15:58836938 A G 0.051627 -4.4614e-06
15:58837063 T G 0.120654 -1.2258e-04
15:58837394 T C 0.962473 -2.3887e-05
15:58837718 T C 0.283679 -9.5552e-06
15:58837722 A G 0.262270 1.0066e-04
15:58838010 G A 0.735400 1.2890e-04
15:58838959 C T 0.999581 -2.1604e-05
15:58839272 G T 1.360859 4.1241e-07
15:58839298 T C 0.162353 -5.9321e-05
15:58845961 C T 0.310271 9.1976e-05
15:58851495 A G 0.033876 3.8489e-05
15:58853079 A C 1.968458 -4.9720e-06
15:58854753 A G 0.037112 3.5837e-06
15:58857945 T A 1.410928 -3.5298e-05
15:58860963 A C 0.299067 6.4271e-05
15:58863541 A G 0.071163 1.8873e-04
15:58866156 C T 0.765147 1.8534e-05
15:58867977 A G 0.078229 -5.2151e-05
15:58892450 C T 0.061189 -3.8914e-05
15:58915438 C A 0.140171 -1.2820e-04
15:58919114 T C 0.031377 1.5781e-05
15:58930258 A G 0.031782 -8.3226e-05
15:58932932 C T 0.281838 1.2282e-05
15:58942674 A G 0.057294 -7.5246e-06
15:58952807 C T 0.228157 -1.3862e-04
15:58972699 G A 0.101099 6.0468e-05
15:58983318 C G 0.308022 -1.9897e-05
15:58983588 A T 0.628293 -4.4194e-06
15:58985164 G T 0.570217 -9.6144e-06
15:58992360 A C 0.032912 -3.0864e-05
15:58998932 G A 1.427092 -3.3262e-05
15:59001506 G T 0.350772 -9.2355e-05
15:59011063 T C 1.111115 -1.0934e-05
15:59012253 G A 0.038212 5.6848e-05
15:59012396 T C 0.048349 -4.7585e-05
15:59023947 C T 0.316075 -1.8820e-05
15:59024220 A C 0.169354 1.8886e-05
15:59027139 G A 0.052935 -3.6850e-05
15:59030856 C A 0.059972 2.2117e-05
15:59033022 A G 0.055155 -9.9034e-06
15:59051713 T C 0.023873 9.7907e-06
15:59058012 A G 0.047135 -1.0525e-04
15:59063144 A C 0.070871 -7.8550e-05
15:59076501 T G 0.393492 7.2361e-06
15:59080390 C A 0.109960 9.3976e-05
15:59084268 A G 0.313601 9.4771e-06
15:59091003 T G 0.267862 -1.1466e-05
15:59102279 T C 0.275753 -2.1968e-05
15:59106110 G T 0.053136 -1.5002e-05
15:59131331 A G 0.045882 -1.1938e-05
15:59153303 A G 1.872974 -1.0774e-04
15:59157634 T C 0.131713 -6.4555e-05
15:59174539 T G 1.296142 2.9508e-05
15:59175228 C T 1.636567 -1.4650e-05
15:59180748 G A 0.049290 -2.1901e-05
15:59213253 T C 0.035113 -2.2670e-05
15:59220258 G A 0.041432 -8.9118e-05
15:59226509 T C 0.092140 2.4329e-05
15:59237852 A G 0.290290 2.1541e-05
15:59238261 G A 0.516542 2.5942e-07
15:59252947 C A 0.073938 7.8680e-05
15:59253166 C T 0.431610 2.1120e-05
15:59254408 C T 0.133001 -5.1535e-05
15:59263452 C G 0.043477 5.5178e-05
15:59276497 A G 0.032665 -1.0299e-04
15:59282571 A G 1.328110 1.9426e-05
15:59294552 A G 0.045600 1.3508e-05
15:59296491 T G 0.333189 -1.2650e-05
15:59296838 C T 0.132316 5.0563e-04
15:59313825 A G 0.036813 -1.1780e-04
15:59314558 A G 0.193220 3.5015e-05
15:59323048 G C 0.942242 -4.9748e-06
15:59330420 A G 0.053441 -6.9395e-05
15:59331798 T C 0.064795 4.4996e-05
15:59336575 G A 0.114601 -2.9955e-05
15:59338721 G A 0.091933 -3.0389e-05
15:59346012 G A 0.618037 2.5620e-05
15:59354942 G A 0.030812 8.0614e-06
15:59364014 A G 0.632951 1.3918e-05
15:59375103 C T 1.509518 1.2393e-04
15:59391755 A G 0.048741 -1.1088e-04
15:59392392 G T 0.477625 1.8133e-04
15:59399869 A G 0.024197 -7.1058e-05
15:59409178 A G 0.080998 5.6027e-05
15:59416294 C G 0.068752 5.8170e-05
15:59427593 T C 0.030926 -3.0961e-05
15:59429160 A G 0.831360 -4.8357e-05
15:59431200 A G 0.034645 -7.0463e-05
15:59433323 T C 0.048670 -1.9198e-05
15:59440141 A G 0.084104 -4.4667e-07
15:59442589 A G 0.633152 1.6947e-04
15:59444652 G T 0.062000 1.1242e-05
15:59446659 T C 0.295253 -2.0180e-05
15:59450919 C T 0.294662 -1.2338e-04
15:59460458 C T 0.202292 -2.3936e-04
15:59461471 C T 0.468726 3.7249e-05
15:59462897 A G 0.093140 1.9652e-04
15:59478262 C T 0.073756 -3.1808e-05
15:59484914 T C 0.224726 2.1668e-05
15:59487930 G C 0.187036 -1.1064e-04
15:59494067 T C 0.034493 -8.6543e-05
15:59495304 T C 0.104692 -1.0654e-04
15:59496643 C T 0.546786 2.3411e-05
15:59497021 T C 0.623032 8.3964e-06
15:59497622 C G 0.021195 -6.4611e-05
15:59499274 A C 0.622866 5.2958e-06
15:59499334 C G 0.045723 -8.2805e-05
15:59500116 C T 0.546802 1.4253e-05
15:59500117 C T 0.111102 -1.2649e-04
15:59500255 T C 0.105429 -1.1751e-04
15:59503065 A G 0.085373 3.0874e-05
15:59507953 G A 0.501586 -1.1088e-05
15:59508080 A C 0.035823 3.9868e-05
15:59510888 T C 0.247716 -1.5025e-04
15:59515767 A G 0.627891 4.8802e-05
15:59515921 A G 0.031734 1.2309e-05
15:59516798 G C 0.049293 -5.6340e-06
15:59523415 A G 0.137750 -1.8479e-05
15:59523608 T A 0.156338 -1.2021e-04
15:59525919 G T 1.299362 -7.1751e-05
15:59532861 T C 0.066139 -7.0837e-05
15:59533114 C T 0.415820 4.5275e-05
15:59535904 C T 0.285477 9.7627e-05
15:59539522 A G 1.310375 -6.8222e-05
15:59549431 C A 0.294224 4.0804e-05
15:59559523 T C 0.285493 8.5682e-05
15:59564027 A C 0.041413 -4.7204e-05
15:59567450 C T 0.031893 5.3681e-05
15:59568113 C T 0.020056 -6.2528e-05
15:59570613 T C 1.286681 3.2581e-06
15:59570752 A G 0.265931 1.5447e-05
15:59570772 G A 0.102936 -3.9416e-05
15:59570885 T C 0.038796 4.3971e-05
15:59571928 T C 1.245330 -1.5167e-05
15:59572001 T G 0.078550 1.0724e-04
15:59572027 A G 1.932579 1.9327e-05
15:59573063 C T 0.166887 -1.0076e-04
15:59575471 G T 0.049404 7.4675e-05
15:59577305 C T 0.399393 1.3245e-05
15:59579500 A C 1.267018 -4.4844e-05
15:59580229 T C 0.100816 -2.1325e-05
15:59582629 T C 1.249485 -5.8026e-05
15:59585013 T C 0.091160 -1.4465e-05
15:59586609 C T 0.067813 2.1909e-04
15:59588214 T C 1.562112 -2.0979e-05
15:59591659 A C 0.156478 8.4273e-05
15:59592551 T C 0.054983 5.6102e-06
15:59594230 C T 0.615297 1.0682e-04
15:59597696 C T 0.104883 -1.3293e-05
15:59606507 T C 1.573528 -7.5374e-05
15:59606586 A G 0.236982 2.9837e-05
15:59608776 T C 0.051286 -1.4719e-05
15:59616308 C T 0.097502 1.1189e-04
15:59616851 T C 1.424908 -9.0698e-06
15:59624166 A G 0.032347 -1.1554e-05
15:59624357 G A 0.168383 -4.4275e-05
15:59632417 T G 0.386949 8.5587e-05
15:59637449 G A 0.065869 -1.7868e-05
15:59644390 A G 0.046255 4.0435e-05
15:59644694 T C 0.053587 2.1354e-05
15:59651949 A G 1.766588 2.8695e-05
15:59654517 C T 0.075973 4.7233e-05
15:59655928 C A 0.021438 4.5634e-05
15:59659873 T C 1.788974 1.0362e-05
15:59666605 A G 1.857034 1.0452e-04
15:59670337 T C 0.084312 5.6914e-05
15:59671259 T C 1.265613 -8.3036e-05
15:59681214 G A 1.606719 -8.5431e-05
15:59683540 G A 0.333280 -2.2777e-06
15:59690196 G A 1.719664 -4.9655e-06
15:59691087 A G 0.101550 8.0460e-05
15:59694505 C A 1.499554 -2.8892e-04
15:59694711 G C 0.028546 -3.9892e-05
15:59695902 C A 0.437790 -4.6257e-05
15:59697236 G A 0.526188 6.3225e-06
15:59707939 G A 0.036229 2.5912e-05
15:59708995 A G 0.027891 3.7613e-05
15:59709151 A G 0.923400 -3.0370e-05
15:59710580 G A 0.438206 -3.6240e-05
15:59715666 T C 0.189656 8.8931e-05
15:59719169 G A 0.177981 6.7239e-05
15:59722219 T A 0.409815 3.6840e-05
15:59723066 A G 0.475629 -2.4835e-05
15:59726577 G A 0.174901 -4.4837e-06
15:59732865 T C 0.409166 3.9734e-05
15:59736320 G A 0.292692 1.0598e-04
15:59750930 A G 1.462539 -8.6696e-06
15:59764706 C T 1.305052 -2.5147e-05
15:59766249 A G 0.119992 -2.5650e-05
15:59769592 A G 0.109142 -5.2473e-05
15:59772150 A G 0.108333 -1.8209e-05
15:59784493 T C 1.617641 -5.1692e-05
15:59786336 A C 0.150626 9.1398e-05
15:59793434 C T 0.052458 -5.9246e-06
15:59798816 T C 0.037239 1.6170e-05
15:59799643 G C 0.053295 1.4363e-05
15:59800025 A G 0.021133 1.7019e-05
15:59809619 T G 0.258904 -1.0431e-04
15:59809654 C A 0.132923 7.2572e-06
15:59816688 C A 1.135332 -7.0350e-05
15:59820080 A G 0.046336 2.7682e-05
15:59823398 C A 0.042750 -1.9004e-05
15:59824353 A G 0.778974 1.5068e-05
15:59824987 T C 0.288570 -5.2445e-07
15:59825297 G A 0.157159 -1.2815e-05
15:59827578 A C 0.465558 4.5961e-07
15:59827902 A G 0.028339 6.4559e-05
15:59829970 T G 0.132128 3.0058e-05
15:59833006 T C 0.348802 -8.1331e-05
15:59834003 A G 0.058336 9.5962e-05
15:59835081 A G 0.446327 4.8531e-05
15:59836165 T C 0.030880 1.0202e-05
15:59843125 C T 0.109453 8.0613e-05
15:59843987 A G 0.543969 3.2323e-06
15:59845640 A G 0.465194 3.0111e-05
15:59848505 A G 0.443240 4.1696e-05
15:59854056 G C 0.115627 4.8087e-05
15:59864505 G A 0.903488 -5.2758e-05
15:59871369 T C 0.029465 -1.4360e-04
15:59875661 T C 0.206946 -6.1350e-06
15:59875776 C T 0.368059 -9.6300e-05
15:59877330 G T 0.108525 -4.3490e-05
15:59886612 A G 0.114114 -3.0911e-05
15:59888539 A G 0.521524 5.3442e-05
15:59892322 A C 1.072101 2.2696e-05
15:59893673 G A 0.037398 1.2681e-05
15:59899175 T C 0.993155 8.9009e-05
15:59902306 A C 0.043240 -1.3529e-05
15:59906277 G C 0.104133 2.6995e-05
15:59911217 G C 0.025388 5.8862e-05
15:59911834 A G 0.043490 -3.4729e-05
15:59911970 C A 0.084117 -4.5948e-05
15:59915031 G C 0.696652 -6.1643e-06
15:59924142 G A 0.023103 3.7704e-05
15:59925148 G T 0.081575 9.4557e-05
15:59927630 C G 0.075749 2.3623e-05
15:59929846 C G 0.722874 5.3206e-05
15:59941287 G C 0.080073 -5.3029e-06
15:59946572 G A 1.324257 -8.3757e-06
15:59948997 A G 0.070436 3.7829e-05
15:59959277 C G 0.032224 -1.6051e-04
15:59963488 G A 0.667693 2.4763e-05
15:59966553 A G 0.667353 2.0417e-05
15:59966710 G A 0.060926 -3.4884e-05
15:59973435 C T 0.079716 1.1064e-05
15:59973464 T C 0.478430 -8.3693e-07
15:59976264 T C 0.049485 -2.4987e-05
15:59979380 A G 0.070715 2.1355e-05
15:59981515 G A 0.837352 5.9128e-06
15:59985584 G A 0.036531 1.8458e-05
15:59986949 G A 0.057852 -3.0741e-05
15:59997819 G A 0.254805 -3.4224e-06
15:59998058 C T 0.050527 -2.8071e-06
15:60000173 T C 0.031104 6.6902e-06
15:60000498 T C 0.106448 1.2838e-05
15:60008433 G T 0.870160 1.7818e-05
15:60011181 C T 0.064639 -1.3656e-05
15:60015723 T G 0.145789 1.7239e-05
15:60017390 T C 0.154923 4.9956e-05
15:60017555 A C 0.181366 1.7665e-05
15:60018770 A C 0.025963 -7.3010e-06
15:60019738 T G 0.058047 6.5714e-06
15:60021038 A G 0.117636 9.4228e-05
15:60021216 C A 0.096279 -3.5950e-05
15:60021838 A G 1.939051 1.2519e-05
15:60023324 T C 1.543183 2.2145e-05
15:60023732 T C 0.059420 -2.5427e-05
15:60025094 C T 0.025499 -5.5857e-07
15:60033874 T C 0.110375 1.1276e-04
15:60035539 A G 0.071988 5.2433e-05
15:60042722 C T 0.108197 1.6036e-05
15:60044476 C T 1.516023 4.0173e-05
15:60047448 A C 0.078388 -3.1702e-05
15:60048166 C T 1.480095 3.4060e-05
15:60058629 T C 0.055386 1.1841e-04
15:60062956 A G 0.053334 6.4862e-06
15:60090041 T G 0.075811 -9.5719e-05
15:60090978 A G 1.946088 -3.9687e-05
15:60102296 G A 0.064529 3.4273e-05
15:60104312 T C 0.102371 -2.5760e-05
15:60116506 G T 0.455606 -4.9786e-05
15:60117608 A G 0.350531 -4.2887e-05
15:60119992 G A 1.579130 3.6543e-05
15:60122456 T C 0.088070 -5.6772e-05
15:60124263 A C 0.588737 -3.6521e-05
15:60128169 T C 1.214090 1.0221e-04
15:60128491 C G 0.477077 3.6331e-05
15:60128826 C A 1.022905 -3.2405e-05
15:60130152 C T 1.922819 -5.9064e-05
15:60132823 G T 0.037514 -6.5884e-06
15:60133309 C T 0.989818 1.8662e-05
15:60137705 C T 0.904189 -3.5475e-05
15:60137828 G A 0.971321 2.0985e-05
15:60138217 G A 1.145150 -4.3477e-05
15:60138735 T C 0.108168 -7.8734e-06
15:60139070 C G 0.140807 1.7409e-04
15:60141009 T C 1.922845 -4.1833e-04
15:60141435 C T 0.391564 1.0412e-05
15:60141615 T C 0.445509 -1.7384e-05
15:60144546 C T 0.154433 -1.9065e-05
15:60145310 A G 0.029851 -1.2663e-04
15:60146229 C A 0.042224 -3.1498e-06
15:60149137 G A 0.043668 3.8091e-05
15:60151961 C T 0.149684 -7.0205e-05
15:60153671 A G 0.608786 -1.6293e-04
15:60158035 G A 1.938019 -8.9367e-05
15:60162624 G T 1.963962 -4.5369e-05
15:60168050 G A 0.993596 1.5771e-05
15:60174725 A G 0.994778 6.6616e-05
15:60184014 A C 1.255551 6.8520e-05
15:60185232 T C 0.112553 -8.4883e-06
15:60199132 C T 0.246599 1.4084e-04
15:60202260 T G 0.078739 -1.2067e-05
15:60208083 T C 0.045950 -3.9435e-05
15:60208084 A G 0.024590 8.9633e-06
15:60208612 A C 0.026579 2.5100e-05
15:60211892 A G 0.247742 2.5487e-05
15:60213109 T C 0.572077 -5.3029e-05
15:60214996 A C 0.175400 5.5369e-05
15:60215733 A T 0.020253 1.0270e-04
15:60217332 T C 1.141262 2.9427e-05
15:60219652 C T 0.221834 2.5817e-04
15:60220932 G T 0.751314 -7.7239e-06
15:60221483 A G 0.297097 -5.5175e-06
15:60226033 C T 1.873815 3.6304e-05
15:60231974 C T 0.868489 8.4041e-06
15:60233876 A G 0.081475 -1.9440e-06
15:60241601 C T 0.191051 -4.7541e-05
15:60242545 G A 0.192015 5.9780e-05
15:60248258 T C 0.507720 5.9678e-04
15:60248374 T C 0.721281 -3.1482e-05
15:60259121 G A 0.867138 -5.8722e-08
15:60269302 G A 1.605261 -1.3819e-04
15:60287133 G A 0.697175 4.3242e-05
15:60293714 C A 0.216589 1.6471e-04
15:60304660 A G 0.032899 8.7409e-06
15:60306151 G T 0.024168 -1.5432e-04
15:60309566 C T 0.029906 -1.0550e-05
15:60318839 C T 0.094571 2.0106e-05
15:60326157 G A 0.326039 -2.8555e-05
15:60331213 C A 0.030198 -4.6800e-05
15:60332019 A C 0.048612 1.0670e-05
15:60334557 A C 1.143099 -5.1156e-06
15:60334628 T C 0.513205 -3.5878e-05
15:60336585 C T 1.489719 -1.8386e-05
15:60337250 T C 0.052075 6.1422e-05
15:60354501 G C 0.290904 -1.9971e-05
15:60361473 A C 0.135679 7.3583e-05
15:60372968 C T 0.044574 -7.6293e-05
15:60374681 C T 0.226060 1.0496e-05
15:60376089 A G 0.062708 4.0175e-05
15:60377814 T C 0.041241 1.4411e-05
15:60383577 A C 0.128184 -9.7578e-05
15:60384873 G T 0.048975 -2.2990e-05
15:60385669 C T 0.459001 -1.7096e-05
15:60386084 C A 0.067177 4.0670e-05
15:60396760 C T 1.079037 5.2422e-05
15:60422185 T C 0.033243 -1.7449e-05
15:60430405 T C 0.316526 1.3183e-06
15:60440212 T C 0.146111 2.5061e-05
15:60440357 C G 0.390107 -7.7915e-05
15:60441655 A C 0.053581 -2.4899e-05
15:60446119 G A 0.023528 1.5596e-05
15:60452376 T C 0.021685 -1.2843e-06
15:60458955 T G 0.920294 -5.1532e-06
15:60460429 G A 0.225356 -1.0876e-05
15:60462011 G A 1.091559 -2.1254e-05
15:60466462 T A 0.043240 2.9201e-05
15:60466517 G A 0.032483 -4.9419e-05
15:60470242 T C 0.337448 -1.0550e-05
15:60474270 A G 0.046846 3.4651e-05
15:60483262 T C 0.219802 -1.0110e-05
15:60487127 A G 0.127156 -4.7314e-05
15:60499461 C T 0.387773 -3.6565e-05
15:60502041 T C 1.624431 -1.6577e-05
15:60518206 C G 0.048920 1.7179e-04
15:60519507 T C 0.064535 -2.1364e-05
15:60519944 T C 0.105133 1.0509e-04
15:60523735 T C 0.157581 2.9799e-05
15:60536377 G T 1.947013 3.9728e-05
15:60540234 G A 0.037897 2.0830e-05
15:60549640 T C 0.025427 3.7062e-06
15:60549853 C T 0.320031 -5.5538e-05
15:60551571 T C 0.309213 -5.7670e-06
15:60553124 C A 0.049832 1.0854e-07
15:60554629 T C 0.037440 5.6243e-05
15:60578052 C T 0.050923 -5.9350e-05
15:60581108 C T 0.086564 5.7118e-05
15:60582457 G A 0.458901 -1.1982e-04
15:60582910 C T 0.300612 6.5914e-05
15:60583454 A G 0.032269 9.2020e-05
15:60590204 T G 0.097126 -1.2791e-04
15:60593433 G A 0.770198 -4.8403e-05
15:60598819 C T 0.081475 -5.8668e-06
15:60603412 G T 0.314669 -3.7000e-05
15:60607380 A G 1.502280 4.1535e-05
15:60608851 G A 0.694081 -5.4807e-05
15:60609431 A G 0.117633 5.3291e-05
15:60617150 C T 0.043194 2.4080e-05
15:60618673 A G 1.529827 4.4295e-06
15:60633212 T G 0.174190 -1.5090e-06
15:60637804 C A 0.464762 -1.3589e-05
15:60639610 T C 0.044405 3.7667e-05
15:60639974 G A 0.031653 2.9724e-05
15:60643068 A G 1.527597 -5.8463e-06
15:60644680 A G 0.025622 1.5978e-05
15:60648931 T C 0.054142 -8.4551e-06
15:60663178 T C 0.032633 -8.1412e-05
15:60666116 C T 0.116286 -4.5881e-05
15:60667843 G A 0.510687 4.8247e-06
15:60669030 C T 0.236073 2.8059e-05
15:60669311 A G 0.225073 1.8353e-05
15:60673418 G A 0.179542 -1.8502e-05
15:60673690 C T 0.348662 2.8563e-05
15:60674431 C T 0.197670 4.8170e-05
15:60674672 T C 0.534033 7.5785e-05
15:60674723 G A 0.115711 8.9709e-05
15:60675692 C T 0.161191 6.2003e-05
15:60682220 C T 0.268592 -7.5239e-05
15:60685176 A G 0.386722 8.2899e-05
15:60689179 A T 1.211370 -2.6689e-05
15:60689589 A G 0.087447 5.3523e-05
15:60691710 C T 1.427128 -1.4347e-04
15:60698897 G T 0.126435 -6.8282e-05
15:60710269 G T 1.413915 -5.0475e-05
15:60713555 A C 0.277025 -5.1971e-05
15:60717295 G A 0.044626 -1.8520e-05
15:60730250 T C 0.293023 2.6387e-05
15:60733007 C A 0.105227 2.3288e-04
15:60737009 A G 0.029079 -2.6185e-05
15:60737961 T C 0.058943 -1.8787e-05
15:60738566 G T 1.133615 -1.9808e-05
15:60745693 C T 0.587838 6.3212e-05
15:60749073 C T 0.094240 -8.1187e-05
15:60763741 A G 0.040968 -5.2291e-05
15:60770850 A C 1.403343 -8.0320e-05
15:60781513 C T 0.667223 7.3641e-05
15:60796818 T C 0.089161 -2.2645e-05
15:60799909 G A 0.728038 -2.8957e-04
15:60813272 T A 0.512066 2.9844e-05
15:60817188 C A 0.183499 9.6934e-05
15:60832197 C T 0.083796 2.1053e-05
15:60835286 A G 0.026450 -6.0312e-05
15:60841275 G A 1.207663 1.0625e-05
15:60844847 G A 0.862490 -9.6009e-06
15:60849026 C A 0.040546 -1.9391e-05
15:60855200 A T 1.731339 6.7679e-05
15:60856696 C A 0.235187 1.1310e-04
15:60860702 C T 0.045872 -4.0704e-05
15:60862500 G A 0.480349 -3.9761e-04
15:60862962 G A 0.671222 -6.0022e-05
15:60867129 T G 0.082160 9.0966e-05
15:60872868 G C 0.097911 -2.1330e-05
15:60878030 A G 1.239832 1.5993e-04
15:60878340 C A 0.082945 9.0457e-05
15:60878804 A G 0.315997 2.7049e-06
15:60883281 A C 1.228485 9.9599e-05
15:60884594 T G 0.107272 1.1008e-04
15:60897939 C T 0.799864 1.4174e-05
15:60910550 T C 0.364245 1.0744e-04
15:60911857 G A 0.338555 4.1318e-05
15:60917321 G A 0.897058 1.2398e-04
15:60920405 C T 0.244155 3.6649e-05
15:60921691 A C 0.075762 1.6634e-05
15:60931471 C T 1.127639 1.3647e-04
15:60941324 T G 0.717694 1.9254e-05
15:60943036 A G 0.035768 -6.1899e-05
15:60953851 A G 1.274561 7.1616e-05
15:60957248 G A 0.403918 4.5272e-06
15:60963331 G T 0.138243 1.2088e-05
15:60965915 C T 0.290199 2.0547e-04
15:60983676 G A 0.275016 1.1356e-05
15:60984270 C T 0.437488 -8.0742e-04
15:60984740 G C 0.132138 -5.8976e-05
15:60987230 T C 1.389967 1.1606e-05
15:60988991 C A 1.560808 -1.3444e-05
15:60990385 T C 0.125101 -4.3646e-05
15:60993837 A C 0.028176 1.5414e-05
15:60993992 G A 1.564540 8.7452e-06
15:60995837 G A 1.578961 -2.4097e-05
15:60996409 T C 0.152067 -1.9367e-06
15:61000663 G A 1.535588 -1.1348e-05
15:61004647 C T 0.129609 -9.6418e-05
15:61006072 C G 0.803379 2.2542e-06
15:61006093 G A 0.153930 2.4317e-06
15:61009802 C T 0.479450 -3.1165e-05
15:61011148 A G 0.049806 1.2833e-04
15:61012259 A C 1.396387 -9.1750e-06
15:61012651 C A 0.048832 2.8166e-05
15:61013848 G A 0.053763 2.0109e-05
15:61015174 G C 0.332001 -1.6025e-05
15:61016296 T C 1.371431 3.6725e-07
15:61016657 G A 0.037073 5.8958e-06
15:61017977 A G 1.269858 8.9817e-06
15:61018497 G C 0.041328 6.7415e-05
15:61018877 T C 0.061140 1.0195e-04
15:61020254 A C 0.370100 -4.7543e-05
15:61022091 C T 0.128490 1.2690e-04
15:61023002 G T 0.041477 1.8817e-05
15:61030972 C T 0.537289 -6.9015e-06
15:61034127 G T 0.130460 2.2148e-06
15:61036550 G A 0.247378 7.2140e-07
15:61043102 A G 0.034424 3.3767e-05
15:61046456 A C 0.097067 -2.0146e-05
15:61047117 C G 0.158253 -1.3728e-05
15:61050486 A G 0.383434 6.4394e-05
15:61058107 A G 1.281118 -6.5183e-06
15:61060707 G A 0.297239 -1.9426e-04
15:61061261 T C 1.011964 -3.4089e-06
15:61063495 A G 0.070316 -6.1722e-05
15:61068347 A G 0.253221 1.0260e-05
15:61068707 G A 0.045947 2.2783e-05
15:61069988 T C 0.255791 1.0836e-05
15:61072337 A G 0.073610 -1.2556e-05
15:61081507 A G 1.932764 4.8529e-05
15:61082610 T C 0.061880 5.6407e-05
15:61083283 C G 0.196196 -9.9793e-05
15:61085868 C T 0.078560 3.4453e-05
15:61086252 A C 0.601087 8.9267e-05
15:61087151 A G 0.089787 -8.1878e-05
15:61097179 A G 0.033185 -3.1536e-06
15:61105628 G T 0.082046 -6.3866e-05
15:61109873 A C 0.941288 1.9615e-05
15:61114657 T C 0.340567 -9.1316e-06
15:61119745 A C 0.128236 1.6137e-05
15:61120658 C T 0.052516 -2.7657e-05
15:61126859 C T 1.088619 2.0597e-05
15:61131995 A G 0.061312 2.0724e-05
15:61132652 G A 0.529989 1.0060e-05
15:61134080 G A 0.251549 1.2426e-05
15:61134309 C T 0.179214 2.1502e-05
15:61134582 T G 0.476291 5.0885e-06
15:61134662 T C 0.557344 -1.9762e-06
15:61135464 T C 0.028579 1.3678e-05
15:61135910 C T 0.796667 6.2799e-05
15:61138473 G T 0.043863 -3.3407e-05
15:61139256 C G 0.072767 -3.5713e-05
15:61142062 C A 0.043698 7.8779e-05
15:61143477 T C 0.254090 -8.1482e-06
15:61148578 G T 0.049030 2.9926e-06
15:61152975 T C 0.050527 4.9954e-05
15:61157611 C G 0.931829 3.2893e-06
15:61158088 T C 0.769951 -6.8124e-06
15:61158872 G A 0.039248 3.6196e-05
15:61159000 A C 0.204771 4.7174e-05
15:61159872 C T 0.028816 4.7573e-06
15:61160385 C T 1.346783 2.4509e-05
15:61162797 T C 0.027719 4.7464e-06
15:61164199 A G 1.628602 -1.6621e-05
15:61168183 G A 0.032565 2.5094e-05
15:61168784 T C 0.684896 -1.3891e-05
15:61171868 G A 0.074685 3.3856e-05
15:61172530 T C 1.064558 -1.5887e-04
15:61176020 A G 0.543728 -1.5176e-04
15:61177888 T C 1.350944 -8.2311e-05
15:61179849 T C 0.117133 3.7959e-05
15:61179923 C T 0.122670 1.9038e-05
15:61180498 G C 0.037268 3.6222e-05
15:61184800 G A 0.059913 -9.9679e-06
15:61185436 T C 0.055136 -2.2557e-05
15:61185942 A G 0.597287 -2.3737e-05
15:61186082 T C 0.051254 -9.6065e-06
15:61187068 T C 0.574222 4.7297e-05
15:61188694 T C 0.264451 7.5306e-06
15:61190288 C A 0.951577 1.2499e-05
15:61194806 C T 0.982622 -3.0257e-05
15:61195780 A G 1.281105 -3.8881e-05
15:61197157 C T 1.119541 -2.2495e-05
15:61200036 T C 0.068476 1.6926e-05
15:61200300 C T 0.125176 1.8423e-04
15:61200750 A G 0.758941 -4.4097e-05
15:61201424 T C 1.196774 -2.2865e-04
15:61202012 C G 0.643571 2.9186e-06
15:61204281 C T 0.381272 5.8989e-06
15:61205271 A G 0.088875 -2.3869e-04
15:61205992 C T 1.249073 -4.5975e-05
15:61206536 T C 0.074243 1.0267e-04
15:61206920 C A 0.690375 -1.5509e-06
15:61208344 C T 0.548866 1.8304e-05
15:61208729 G A 0.190879 5.6913e-05
15:61209011 A G 0.145867 -1.3324e-04
15:61209362 T C 0.105269 1.0789e-04
15:61210225 C T 1.451614 7.1541e-05
15:61212869 T C 0.814275 1.0693e-05
15:61213225 T C 1.384031 6.3967e-05
15:61214322 C T 0.123507 1.1904e-04
15:61221626 T G 0.051481 1.8895e-05
15:61221682 T G 0.132534 9.8200e-06
15:61223350 A G 0.602584 -9.8839e-05
15:61224000 T C 0.033133 1.2595e-05
15:61224299 C A 0.132044 9.1212e-05
15:61225746 C T 0.042740 5.6018e-06
15:61229577 G A 0.543219 -7.0419e-07
15:61230480 C G 0.053824 -7.2314e-05
15:61230657 G T 0.351255 -5.5901e-05
15:61231252 G C 0.112894 -4.9826e-05
15:61236966 C T 0.319937 1.0031e-04
15:61241211 A G 0.076038 1.5599e-05
15:61242080 C T 0.664428 1.7444e-06
15:61263377 C A 0.414768 -7.6211e-05
15:61264209 T C 0.032152 3.1939e-05
15:61266132 G A 0.184615 1.4952e-04
15:61267096 T C 0.899047 -1.2175e-05
15:61267732 G A 1.925516 -2.2561e-07
15:61268282 C T 0.286561 7.1614e-05
15:61281002 C T 0.524575 3.7972e-05
15:61283629 C T 1.331391 -1.5870e-05
15:61288783 C G 0.284863 1.2031e-04
15:61288832 A G 0.081429 1.9356e-06
15:61291429 C T 1.036038 4.7075e-05
15:61291680 G T 0.269550 -1.8315e-05
15:61292073 A G 0.316165 -5.7925e-06
15:61292139 G T 0.538633 1.0543e-04
15:61292486 A G 0.259647 2.5810e-06
15:61299455 C T 0.154004 -2.8442e-05
15:61301934 A G 0.259394 3.3857e-06
15:61316012 T C 1.446710 -5.8595e-05
15:61318055 C T 0.164388 3.5048e-05
15:61328581 A G 0.117480 5.1163e-05
15:61328994 T C 0.026732 -1.4050e-04
15:61329788 G A 0.493831 7.3898e-05
15:61332277 G A 0.194187 -2.9805e-05
15:61336628 T C 1.066291 -9.3964e-05
15:61341303 C A 0.321511 -1.7763e-05
15:61345734 G A 0.988513 -1.8874e-05
15:61350753 T C 0.737071 1.3050e-05
15:61353624 A G 0.026852 2.6265e-05
15:61353769 T C 0.478229 9.8359e-06
15:61354459 C T 0.044126 5.8066e-05
15:61356792 G T 0.027894 2.0857e-05
15:61362514 G A 0.115578 5.7974e-05
15:61364348 T C 0.546078 1.3239e-05
15:61366854 T C 0.870482 -2.0758e-05
15:61371622 C T 0.059157 -4.7926e-05
15:61372040 A G 0.349765 -1.7575e-05
15:61380371 C T 0.132612 7.9878e-05
15:61381499 T C 0.313984 7.0898e-06
15:61384518 T G 0.692449 2.1110e-05
15:61385177 C T 1.180055 4.0423e-05
15:61395154 T C 0.084948 -8.8367e-06
15:61401915 G C 0.140343 -3.1712e-05
15:61406355 A G 0.108535 2.6253e-05
15:61408362 A G 0.670160 -1.2581e-06
15:61413969 C T 0.074126 -2.9567e-05
15:61422931 C T 1.352294 2.9286e-05
15:61430262 C T 0.114620 -2.6105e-05
15:61430634 C T 0.155338 1.5803e-04
15:61431787 T C 0.212350 -6.8224e-05
15:61431996 T C 1.173135 2.1344e-05
15:61432877 C A 0.332183 -2.6646e-05
15:61433256 T C 0.043834 -2.1954e-05
15:61433376 T C 0.526821 3.5662e-03
15:61433543 A G 0.881222 5.4014e-06
15:61437762 C A 1.579545 -5.6023e-06
15:61450514 C T 0.068041 -1.2079e-04
15:61454086 G T 0.369857 -1.4875e-05
15:61454389 G T 0.996339 -3.5697e-05
15:61459477 G T 0.223136 6.9339e-06
15:61466998 T C 1.718671 1.1760e-04
15:61467308 A G 1.248654 -3.2494e-05
15:61469510 C G 1.294701 -8.2183e-05
15:61472606 C T 1.279313 -1.4194e-04
15:61473414 C T 0.136581 -5.9527e-05
15:61473989 C A 0.070783 -9.5101e-05
15:61476654 G T 0.082105 -1.5996e-06
15:61485205 A G 0.122706 -3.5605e-05
15:61495016 G C 0.557140 -1.6486e-04
15:61495060 C G 0.547734 1.2575e-04
15:61498706 T C 0.815473 -6.0388e-06
15:61501932 T C 0.305805 -6.0529e-05
15:61502390 C T 0.719353 -5.3947e-05
15:61506753 C T 0.467145 -3.4489e-05
15:61508186 G A 0.047047 1.9334e-05
15:61509171 A G 1.216570 -5.9998e-05
15:61516941 T G 0.127409 1.5132e-04
15:61519574 T C 0.055256 1.2542e-04
15:61527508 A C 1.383401 7.2122e-05
15:61545649 G A 0.056908 9.4808e-05
15:61549965 C A 0.065986 -9.3437e-06
15:61553688 A G 0.146468 -2.6842e-05
15:61555614 T C 1.389052 7.5541e-05
15:61566848 C T 0.324238 4.8940e-05
15:61572131 A G 0.622120 -3.5757e-05
15:61588592 C G 0.112654 -1.0219e-05
15:61591134 A C 0.065999 2.6260e-05
15:61591586 T C 0.030929 7.0250e-05
15:61593522 T C 0.097227 -6.7839e-05
15:61597124 G A 1.838047 -1.0117e-04
15:61597447 C T 1.358211 -7.9165e-05
15:61601952 T C 0.044639 6.6044e-05
15:61603979 C G 0.095487 4.4538e-05
15:61606321 G A 0.084896 -5.4677e-05
15:61613704 T C 0.059917 6.8478e-05
15:61614338 T C 0.041815 -7.2073e-05
15:61621233 T C 1.892624 1.9895e-05
15:61635365 T C 0.118369 1.2840e-05
15:61641235 T G 0.032211 -9.3162e-06
15:61642389 G A 1.826982 -6.9280e-05
15:61649102 T C 0.027988 8.5883e-06
15:61660446 C T 0.024551 -4.3158e-05
15:61660837 G T 1.957669 -1.0322e-05
15:61665335 C T 0.620701 2.6012e-05
15:61667898 C T 1.083773 -4.6964e-05
15:61671910 C T 1.635963 -7.6981e-07
15:61676256 G T 0.908927 -1.3639e-05
15:61682828 G A 1.841124 -1.6242e-04
15:61682876 T C 0.652484 2.1098e-05
15:61684984 C G 0.073886 4.9911e-06
15:61699846 C T 0.267194 -3.0644e-06
15:61702779 G A 1.827962 -2.6867e-05
15:61713250 C T 0.037839 1.2223e-05
15:61726389 G T 1.550165 -6.5494e-05
15:61728884 A G 1.886759 -2.4561e-05
15:61733314 A G 1.885211 -2.0706e-05
15:61734108 G A 0.067525 -8.0515e-05
15:61734722 T G 0.869070 -4.0841e-05
15:61734883 G T 0.131865 3.2680e-05
15:61735281 A G 0.046018 3.9107e-05
15:61738409 C T 0.037657 -2.0196e-06
15:61739384 A C 0.032626 1.8927e-05
15:61740182 T G 0.050319 5.7828e-05
15:61740241 G A 1.727237 3.2401e-06
15:61743481 A G 0.219062 6.4246e-05
15:61749208 G A 0.026943 -5.4222e-05
15:61751122 A G 0.063409 -4.0632e-06
15:61751480 G C 0.063208 -6.2962e-05
15:61751677 G A 0.083429 5.6487e-05
15:61761718 T C 0.077989 -3.5328e-05
15:61763495 C T 0.748039 -4.2926e-05
15:61768951 G A 0.041072 2.8263e-05
15:61769486 T C 0.020380 3.1906e-05
15:61771414 A C 0.141275 -9.9659e-06
15:61772657 G C 0.700488 4.7765e-05
15:61775710 G A 0.410156 2.0300e-05
15:61777421 T C 0.023502 2.6738e-05
15:61781887 C T 0.561512 1.5835e-05
15:61782126 A G 0.417167 -2.0135e-05
15:61789076 T C 1.147958 4.7369e-05
15:61795832 A G 0.297334 2.0842e-05
15:61801191 G A 0.301203 2.8161e-05
15:61801704 A G 0.043698 3.7678e-05
15:61806826 G A 0.512108 -6.5497e-05
15:61808361 G A 0.493978 1.3548e-05
15:61809383 G A 0.027780 4.3898e-05
15:61819305 G A 1.180610 -5.6018e-05
15:61821426 A G 0.432169 -3.8697e-05
15:61837086 T C 0.107519 -4.0468e-05
15:61839613 A G 0.396644 2.7599e-05
15:61840103 T C 1.094971 3.0829e-06
15:61845418 T G 0.193336 -1.2599e-04
15:61852743 C G 0.101433 -9.1043e-05
15:61854806 C T 0.081377 7.3309e-05
15:61856287 T C 0.071384 1.9198e-05
15:61856952 T G 1.897704 -4.8053e-05
15:61861526 A C 0.021558 -6.2396e-05
15:61870943 T C 1.090991 3.0253e-06
15:61893074 C T 1.964839 -1.0145e-05
15:61898566 C T 0.508473 -3.2158e-05
15:61914035 C T 0.554602 -8.7079e-05
15:61919026 T G 0.376975 4.9062e-05
15:61923543 C T 0.023606 -9.8275e-06
15:61925383 A G 0.146581 -2.3559e-05
15:61936935 T C 1.829124 -7.2048e-06
15:61949128 T C 0.104627 -1.1543e-05
15:61951235 T C 1.129843 6.4868e-05
15:61951318 A C 0.048109 2.0205e-05
15:61954261 G A 0.226940 -1.1636e-05
15:61957905 G T 0.073192 3.3989e-05
15:61964670 T C 0.152995 1.9033e-05
15:61965751 T C 0.064396 -5.7139e-06
15:61967064 C T 0.890862 1.1842e-05
15:61979500 A G 0.020890 -5.1451e-06
15:61979674 A G 0.055908 6.4014e-05
15:61984638 C A 0.879891 -4.4274e-05
15:61988299 G A 1.722524 1.5375e-05
15:61992653 T C 0.483004 -1.6859e-05
15:62001132 C A 0.239050 -1.4774e-05
15:62007722 C A 0.046817 -6.2204e-06
15:62013926 G A 0.231127 -1.4288e-05
15:62014065 A C 0.733819 -5.4849e-06
15:62021068 G A 0.820020 -1.1655e-06
15:62024318 A G 0.025732 3.7507e-05
15:62024432 A G 0.055480 1.1156e-05
15:62024980 C T 0.521196 2.8185e-05
15:62044442 G C 0.026284 -6.5082e-06
15:62046610 T G 0.830257 1.2126e-05
15:62054147 A G 0.026482 3.5891e-05
15:62060024 G A 0.164125 -5.1527e-05
15:62073747 T C 0.124338 -4.7171e-05
15:62080910 A G 0.113345 -5.4172e-06
15:62092819 T C 0.166806 -5.4727e-05
15:62093625 G A 0.234902 -7.6920e-07
15:62094071 A G 1.676869 -1.5749e-04
15:62094448 T C 0.645765 -1.6587e-04
15:62097290 C T 0.269044 3.7006e-05
15:62097388 T C 0.045895 5.5492e-05
15:62099865 A G 1.140612 -5.2412e-05
15:62102484 G A 1.484750 -1.6996e-04
15:62106189 A C 0.058287 3.4901e-05
15:62108641 C G 0.074159 1.3316e-04
15:62109650 C A 0.828959 -4.4361e-05
15:62112292 T C 1.172171 -1.0231e-04
15:62112657 T C 0.037858 1.6603e-05
15:62115206 C A 0.533741 -6.4015e-05
15:62118307 C A 0.048066 -3.1843e-05
15:62120235 T C 0.192347 -3.7754e-06
15:62124526 A G 0.052003 3.9699e-06
15:62126490 T C 0.123257 -5.5815e-05
15:62131733 C T 0.559866 1.6995e-05
15:62131866 A G 0.265626 -1.5705e-05
15:62131928 T G 1.761966 3.7378e-05
15:62140330 C T 0.039069 1.4554e-05
15:62142081 A G 0.047635 1.8820e-05
15:62143679 C T 0.084471 4.2181e-05
15:62155282 G A 0.972768 -3.6029e-06
15:62174258 G A 0.040296 8.2177e-05
15:62174496 C T 0.115685 -5.4980e-05
15:62182198 T C 0.035875 4.8039e-05
15:62207266 A C 0.093689 2.4038e-04
15:62207619 C T 0.897395 1.8039e-06
15:62207911 G A 0.020854 1.2147e-04
15:62214607 T C 0.158490 2.5919e-05
15:62217962 A G 0.081293 -9.5640e-07
15:62218992 A G 0.049923 -1.4492e-04
15:62219337 A G 0.028806 4.7686e-05
15:62223303 G C 0.047839 -6.2730e-06
15:62228592 G A 0.026849 -7.7245e-06
15:62229021 A T 0.031218 5.1323e-06
15:62246980 G A 0.065016 -3.0093e-05
15:62253791 C T 0.162291 3.1657e-05
15:62254989 C T 0.043970 -1.5518e-05
15:62265507 A G 1.796972 1.6624e-04
15:62269728 C T 1.850053 7.0674e-05
15:62274758 G T 0.022130 -3.8819e-05
15:62288755 A G 0.091063 -9.7901e-05
15:62289871 A C 0.057297 4.1827e-05
15:62290294 C T 0.233779 -1.7096e-06
15:62291081 C T 0.073137 1.1919e-06
15:62312840 C A 0.174021 5.1451e-06
15:62313909 G A 0.096165 -1.6453e-05
15:62315831 A G 0.159003 4.3183e-05
15:62316035 T C 0.037966 -1.2236e-05
15:62322152 G A 1.056606 3.9506e-06
15:62334252 G A 0.039092 -7.9541e-06
15:62345483 C T 0.040371 -3.4870e-05
15:62346050 T C 0.042188 -1.8773e-05
15:62352997 C T 0.078843 -1.7144e-04
15:62359914 T C 0.157662 2.0997e-05
15:62363300 A G 0.169010 1.6140e-05
15:62375932 T C 0.063454 3.1454e-05
15:62380259 T C 0.899262 5.1950e-06
15:62382775 A G 0.447849 -3.0448e-05
15:62383155 C T 0.878550 -5.0400e-05
15:62395865 A G 0.252718 1.0568e-05
15:62396942 A G 0.857229 -6.5454e-05
15:62403337 A G 0.055454 2.9437e-05
15:62404382 T C 0.538782 -2.8243e-05
15:62407322 C G 0.597978 -1.3650e-06
15:62411514 G A 0.392960 -1.2336e-06
15:62415019 A G 0.054629 -7.2342e-05
15:62415429 C T 1.149957 -7.4384e-05
15:62419882 A G 0.450004 3.9677e-05
15:62423926 C T 0.049803 4.3669e-05
15:62427674 C A 0.594709 -6.5916e-05
15:62429997 C T 0.109297 2.1918e-05
15:62433962 G A 0.768545 -8.0097e-07
15:62439284 T C 0.373635 -2.9101e-04
15:62439457 G C 0.992804 5.9467e-05
15:62442581 C T 0.426553 2.7556e-06
15:62453036 A C 0.052967 7.0187e-05
15:62453736 T C 0.021678 2.6298e-05
15:62458066 G A 0.079858 7.3988e-06
15:62464424 A G 1.665921 1.3829e-05
15:62466816 C T 0.540333 -1.8792e-05
15:62471970 C T 0.068184 8.8535e-06
15:62474602 C T 0.054545 1.9425e-05
15:62477197 G A 0.448024 1.1838e-04
15:62489128 C A 1.195115 -1.5260e-05
15:62489814 C T 0.321096 3.9821e-05
15:62499879 A C 0.328795 -1.2285e-05
15:62512091 T C 0.121712 8.0686e-05
15:62514081 A G 0.062276 -7.4419e-05
15:62517111 T C 0.033061 -3.2827e-05
15:62517908 C A 0.852549 1.4883e-05
15:62519191 T C 0.184365 -5.7973e-05
15:62522676 G A 0.267349 2.8942e-06
15:62522818 T C 0.033892 -9.4106e-05
15:62528129 C T 0.029166 -7.8124e-06
15:62531385 A G 0.026411 -5.3174e-05
15:62532195 C T 0.128610 -2.4750e-05
15:62532765 T C 0.461488 -2.2048e-05
15:62554111 A G 0.927724 -4.0377e-05
15:62559229 T C 0.052036 -2.4883e-05
15:62561981 A G 0.495357 -3.0613e-04
15:62564766 T G 0.097460 -2.9874e-04
15:62568621 C G 1.287872 -1.4098e-04
15:62570128 A G 0.029059 6.0297e-07
15:62570317 T G 0.053617 -1.9672e-05
15:62572048 A G 0.271351 -7.9933e-05
15:62577051 T G 0.267554 2.7231e-06
15:62582054 T G 0.994927 -1.1091e-05
15:62593210 G T 0.052406 -3.8264e-05
15:62597000 T C 0.093520 4.1520e-06
15:62599775 T C 1.105256 -2.4262e-06
15:62619329 A C 0.040929 -1.0777e-04
15:62619977 C T 0.451523 -4.3267e-06
15:62626249 A G 0.039971 -3.9950e-05
15:62628031 G A 0.246067 8.2834e-06
15:62629430 C T 0.726029 -3.0154e-06
15:62630963 T G 0.045466 -2.1406e-04
15:62631414 T C 1.294188 -7.6646e-06
15:62637479 A T 0.039575 1.4439e-05
15:62640652 C G 0.073065 -5.8164e-06
15:62642340 G A 0.048894 8.1720e-05
15:62650888 T C 0.046826 8.1063e-05
15:62651855 T C 0.538522 2.9153e-05
15:62652143 A G 0.362044 3.4053e-06
15:62658548 C G 0.658128 5.8131e-06
15:62662511 A G 0.075574 9.5752e-05
15:62667829 T C 0.277255 2.9635e-05
15:62670310 C T 0.240277 4.4980e-05
15:62672178 G A 0.061536 2.3913e-05
15:62674841 A G 0.497392 -9.9206e-08
15:62679097 T C 0.035749 -1.7381e-05
15:62680862 C T 0.326308 1.2885e-05
15:62685857 A G 0.503017 1.2259e-05
15:62694982 T C 0.085139 5.2671e-05
15:62695879 T C 0.284643 -3.1450e-05
15:62700919 G T 0.033152 -4.2449e-05
15:62701937 C T 0.271351 2.2843e-06
15:62702779 C T 1.413424 -1.2533e-05
15:62713529 A G 0.068469 3.8891e-05
15:62716200 A G 0.451169 1.0255e-04
15:62718601 C A 0.038985 1.0957e-05
15:62722897 G C 0.259326 1.3470e-04
15:62729354 G T 0.783021 1.1103e-05
15:62729715 A G 0.047868 -1.1104e-05
15:62740562 C T 0.182632 9.1464e-05
15:62740701 A G 1.292397 1.0076e-04
15:62744419 C A 1.743040 5.3219e-05
15:62746898 C T 0.808536 6.9647e-05
15:62747351 A G 0.047982 -4.2502e-05
15:62748619 C G 0.113627 6.3810e-05
15:62749082 G A 0.453620 3.8492e-05
15:62751541 T C 0.109031 -2.4231e-05
15:62758352 A G 0.747893 1.2015e-04
15:62764881 A G 0.219754 1.8114e-05
15:62765564 T C 0.440721 3.6350e-05
15:62765922 T C 0.056901 7.1344e-05
15:62785480 T C 0.057378 -3.1225e-04
15:62785493 G A 0.023074 -5.1863e-05
15:62787469 G A 0.105630 3.4521e-07
15:62790735 C T 0.497314 -2.0103e-05
15:62794256 A G 0.291329 7.0226e-05
15:62795987 T C 0.031987 1.4198e-05
15:62807041 C T 0.037203 -1.3735e-04
15:62808539 T C 0.653844 -6.4868e-05
15:62816802 G A 0.373534 2.6359e-05
15:62816995 C T 0.067262 3.0772e-05
15:62817230 G A 0.191051 3.0633e-05
15:62819996 G T 0.925263 3.5246e-05
15:62833859 A G 0.909921 2.2276e-05
15:62838667 T C 0.037722 -6.0318e-05
15:62839205 G C 0.058677 -2.9360e-04
15:62839607 C A 0.395375 3.8421e-05
15:62842940 C G 0.019543 -2.2631e-05
15:62856181 T C 0.055175 4.1131e-05
15:62865256 T C 0.940479 2.1408e-05
15:62865257 A C 0.549671 -6.8670e-06
15:62868723 A G 0.069148 -2.8426e-05
15:62875438 T C 0.148448 4.0059e-06
15:62875464 A G 0.034204 -1.7985e-05
15:62876229 G A 0.106084 1.4530e-05
15:62876293 G A 0.394541 2.2228e-05
15:62879052 A G 0.478898 3.6480e-05
15:62879586 G A 0.075486 1.3105e-05
15:62884463 G A 0.625885 2.7405e-05
15:62886253 A G 0.107649 -1.7813e-06
15:62889540 A G 0.099262 4.6485e-05
15:62891954 C T 0.035268 7.7129e-05
15:62896873 A G 0.115929 2.2719e-05
15:62904282 T C 0.102855 -3.1829e-05
15:62905157 C T 0.916880 4.2705e-06
15:62909639 A G 0.021922 1.4451e-05
15:62911229 T C 0.033824 1.5652e-05
15:62911978 G T 0.093880 5.2037e-06
15:62916462 G T 1.938415 2.9118e-05
15:62916463 G A 0.116237 5.2248e-05
15:62917910 T G 0.077963 -1.8899e-05
15:62918255 A C 1.371087 4.1608e-05
15:62920779 G C 1.808101 -2.0653e-05
15:62921645 A G 1.886736 -5.2758e-05
15:62928207 T C 0.104023 -1.6052e-06
15:62929206 T C 1.166536 2.9158e-05
15:62931917 C G 0.574884 -5.4686e-06
15:62931999 C T 0.498489 -2.0674e-05
15:62932950 A G 1.944021 2.8525e-06
15:62933424 C T 0.252166 5.2650e-05
15:62936830 T C 1.777117 2.1361e-05
15:62939233 A G 0.026203 -3.3679e-05
15:62941808 G A 1.396871 -1.7770e-05
15:62943580 A G 0.073081 2.5738e-04
15:62945225 T C 0.038615 9.5186e-05
15:62946565 G A 0.028430 8.1938e-05
15:62955688 G A 0.089336 -1.0936e-04
15:62958113 T C 1.884639 -9.7270e-05
15:62961035 C G 0.063932 7.5010e-05
15:62961962 T C 0.024830 7.5139e-06
15:62977699 G A 0.257797 2.1348e-05
15:62979624 G A 0.106477 5.5127e-05
15:62980403 G A 0.064178 8.4703e-05
15:62989789 G A 0.148039 1.1045e-04
15:62991210 T C 1.177679 -1.4190e-05
15:62994814 A G 0.349843 -1.6887e-05
15:62998234 T C 0.054087 -2.0121e-05
15:63004704 A G 1.935315 -7.7011e-05
15:63009733 G A 1.764861 -1.4056e-05
15:63014548 G A 1.925805 2.2978e-05
15:63017183 C A 0.036742 9.5608e-05
15:63024400 A G 0.031776 1.4947e-06
15:63035448 A C 0.092478 5.8089e-06
15:63036072 G A 0.098496 -7.1526e-06
15:63036226 C G 1.412568 9.8625e-05
15:63037171 A G 0.075736 -5.6552e-05
15:63040067 G A 1.029624 4.3640e-05
15:63040487 A G 0.036122 1.1177e-05
15:63043547 C T 1.409270 5.9998e-05
15:63048201 A G 1.009546 -7.4474e-05
15:63048907 G A 0.473786 -5.0642e-05
15:63049570 A G 0.056492 2.5262e-05
15:63050798 T C 0.668661 -1.0223e-05
15:63051389 G T 0.047764 8.6460e-05
15:63051529 A G 1.965339 -7.0358e-05
15:63051660 G C 0.066690 -1.3834e-05
15:63052009 G C 0.158808 -3.0874e-05
15:63056538 A C 0.475084 -6.8270e-06
15:63060115 G A 0.058264 -3.9656e-05
15:63060885 G T 0.024431 -1.2215e-04
15:63066806 C A 0.135666 4.7734e-05
15:63067538 C T 1.359071 -4.9179e-06
15:63077042 A G 0.030250 -4.3993e-05
15:63077964 G T 0.045580 -2.9281e-06
15:63081062 G A 0.042192 3.3489e-05
15:63082503 A G 1.813480 -9.2608e-05
15:63089707 G A 1.449186 3.9552e-05
15:63092900 C G 0.029114 -7.4205e-05
15:63097240 G A 0.105370 5.1669e-05
15:63098601 G A 0.061367 4.9372e-05
15:63099706 T G 0.066142 -2.3366e-05
15:63102176 A G 0.027722 4.8054e-06
15:63104596 C T 0.223207 -6.4474e-05
15:63110948 A G 0.702358 -1.1140e-04
15:63111739 C T 0.352700 -3.2316e-05
15:63111778 A G 0.021766 8.1876e-07
15:63113002 G A 0.155718 1.0918e-05
15:63118562 T C 0.042837 1.3830e-04
15:63119797 A C 0.100385 4.5106e-05
15:63123098 A G 0.049527 -2.3126e-05
15:63124509 C A 0.242656 -1.2385e-05
15:63135810 T C 0.321002 1.2671e-05
15:63140196 G A 0.037719 4.4172e-05
15:63142712 G A 0.039485 1.9544e-05
15:63143538 G A 0.148688 4.1861e-05
15:63144236 T C 0.707324 -6.5814e-05
15:63145130 A G 0.220237 -1.0093e-04
15:63146350 T C 0.548026 -5.2846e-05
15:63154505 T G 0.022084 4.1819e-06
15:63157180 C T 0.113004 2.6289e-05
15:63162244 A G 0.066402 -2.3870e-05
15:63165843 T C 0.083439 1.2138e-04
15:63167194 G T 0.038352 -1.5240e-04
15:63171629 C T 0.715682 -5.3121e-05
15:63174047 T G 0.499774 -1.5828e-05
15:63175242 G T 0.069492 9.1658e-06
15:63176594 C T 0.100735 3.8515e-05
15:63176931 A G 0.055681 7.5922e-08
15:63177015 C T 0.665824 -3.8160e-05
15:63178798 C T 0.020477 3.2601e-05
15:63180826 T C 0.264373 -1.7868e-04
15:63190452 T C 0.831455 -1.6864e-05
15:63194063 A G 0.530544 2.4861e-05
15:63197501 A G 0.171298 2.4997e-06
15:63203168 T A 0.344543 -1.0974e-05
15:63207340 G T 1.087914 -9.2493e-07
15:63214206 C A 1.725861 -9.2508e-05
15:63220061 T C 0.066032 -5.8296e-05
15:63220300 T C 0.346189 -1.3416e-05
15:63232702 T G 0.684678 -4.8665e-05
15:63233316 T C 0.238086 4.7234e-06
15:63233691 G C 0.020133 -3.5170e-05
15:63234299 A C 0.097152 -6.7197e-06
15:63235046 T C 0.097726 3.3614e-05
15:63236212 A G 0.276295 9.7935e-05
15:63237145 C T 1.049595 3.8278e-06
15:63239254 A G 0.626115 -3.9607e-05
15:63241234 A G 0.645856 1.7564e-05
15:63248911 A C 0.864701 -2.9855e-05
15:63250239 C G 0.275314 1.8863e-05
15:63253517 T C 0.042367 1.2641e-04
15:63257277 T C 0.560350 -6.2997e-05
15:63259867 G C 0.234736 1.5293e-05
15:63264960 G A 1.682494 -1.4806e-05
15:63267778 C A 0.155192 6.6450e-06
15:63269446 C T 1.110145 -1.4932e-05
15:63279300 T C 0.084441 -1.2934e-06
15:63279973 A G 0.041296 -5.1018e-05
15:63282106 T C 1.914085 2.0584e-05
15:63287273 C T 0.700203 -1.4925e-06
15:63289869 G A 0.498694 2.4668e-06
15:63290370 G A 0.736870 -4.2258e-05
15:63292561 A G 0.029293 1.7487e-05
15:63298677 G A 0.892273 -2.2847e-05
15:63299451 C T 0.406667 1.4222e-05
15:63301662 A G 0.040497 4.9097e-05
15:63305377 A G 0.069479 1.6977e-05
15:63309919 A G 0.339421 -2.4937e-05
15:63312632 A G 1.450835 -1.7745e-05
15:63317191 A G 0.226933 -1.1628e-05
15:63319746 G A 0.196965 -1.4399e-05
15:63320508 T C 1.179344 -3.3035e-04
15:63323726 T C 0.044918 -2.5382e-05
15:63324546 T C 0.045892 -1.9114e-05
15:63327605 C T 1.085396 -7.6290e-05
15:63329100 T C 0.050965 5.0628e-05
15:63329601 G T 1.090268 -9.9971e-05
15:63333619 G A 1.415197 -3.3856e-05
15:63339854 A G 0.071241 7.7271e-06
15:63341996 C T 1.404424 -3.9366e-05
15:63343631 C T 0.192369 1.3087e-04
15:63348087 G A 1.070394 -1.6326e-04
15:63348371 C T 0.179656 -2.6918e-05
15:63356574 A G 0.021036 2.0664e-05
15:63358578 C T 0.054775 -2.8614e-05
15:63363654 G A 1.314906 -3.1802e-04
15:63366160 G A 0.292368 2.9741e-05
15:63368714 G A 0.253117 1.6161e-05
15:63369678 A G 0.119492 5.7495e-05
15:63379325 A G 0.056797 4.7479e-06
15:63387172 G T 0.126912 4.7838e-05
15:63389834 G A 0.240322 -2.4981e-05
15:63396301 T C 1.544949 -8.4138e-05
15:63396867 G A 1.628073 -1.2169e-04
15:63398501 T C 0.033087 2.1492e-04
15:63401605 A C 0.207251 -1.8420e-06
15:63414083 C A 1.563625 -2.1835e-05
15:63415065 A G 0.065019 -2.5526e-05
15:63426237 G T 0.061296 -2.2912e-06
15:63429086 C A 1.035122 -3.3401e-07
15:63429171 T C 0.043405 -5.7297e-05
15:63433766 A G 1.365910 -3.4699e-05
15:63433785 A G 0.048959 -7.6176e-05
15:63435017 A G 0.082251 6.5348e-05
15:63437575 A G 0.027573 -1.5742e-05
15:63437852 A C 0.048394 4.4709e-05
15:63443968 C A 0.178065 -3.7803e-06
15:63449543 C A 1.029608 1.4062e-05
15:63458282 T C 0.049478 -6.1916e-05
15:63461363 G A 0.216712 2.0420e-05
15:63462888 A G 0.050566 -2.0128e-05
15:63478407 G A 0.023898 -6.1305e-06
15:63482513 T G 0.126532 3.7305e-06
15:63484767 A G 0.033723 1.9688e-04
15:63495911 T C 0.106470 2.2848e-05
15:63498818 T C 0.065558 -1.3081e-05
15:63505649 A G 1.015404 6.2074e-05
15:63518024 C T 0.053487 -2.4454e-05
15:63521469 T C 0.054392 7.0027e-05
15:63530547 T C 0.046099 -5.4487e-05
15:63545332 A G 0.105341 2.2327e-05
15:63548011 A G 0.057385 -1.2380e-05
15:63555364 A G 1.964407 3.4368e-05
15:63569902 T C 0.280219 1.8717e-05
15:63570340 A T 0.498612 -1.3590e-04
15:63571121 C T 0.419838 -3.9906e-05
15:63572871 A C 0.039897 8.3866e-05
15:63579780 C T 0.184524 -2.9794e-05
15:63582785 A G 0.226553 -2.5568e-05
15:63594660 T G 0.034976 9.0092e-05
15:63597857 G T 0.057505 -4.5463e-05
15:63599635 T C 0.024220 1.4320e-06
15:63602056 A G 0.091056 -2.1855e-06
15:63604542 C T 0.045798 -2.9445e-05
15:63605080 T C 1.251377 1.6982e-05
15:63615764 T C 0.203434 -6.8292e-05
15:63615767 C T 0.088641 -2.4996e-04
15:63618402 A G 0.028449 -5.4315e-05
15:63623463 G A 1.261033 1.5729e-06
15:63627576 A G 0.121622 -5.2214e-05
15:63631169 T C 0.066966 6.6807e-05
15:63633238 C T 0.122112 -4.3056e-05
15:63639644 G T 1.110180 -3.1524e-06
15:63641845 C A 0.249352 -2.1073e-05
15:63643618 T C 0.187494 -3.9169e-05
15:63645402 A C 0.034963 -5.3198e-05
15:63649494 T C 1.143147 2.5353e-04
15:63655983 A G 0.070326 -2.3674e-05
15:63661565 T C 0.040734 6.3066e-05
15:63664116 G A 0.248096 -1.5652e-05
15:63665765 C T 0.506078 -8.5876e-05
15:63666420 A C 1.928561 -9.3894e-05
15:63667290 T C 0.031247 -1.7029e-04
15:63677592 T C 1.007076 6.5185e-05
15:63677734 C A 0.189373 -7.8850e-06
15:63678219 G A 0.023788 3.8773e-05
15:63683072 G A 0.089774 2.9821e-06
15:63688374 T G 0.070670 -3.2049e-06
15:63693106 T C 0.546883 -4.8363e-05
15:63699995 T C 1.377504 7.3755e-05
15:63700828 A C 0.036232 5.9799e-06
15:63701503 A G 0.032139 -3.9850e-05
15:63704493 C T 0.035758 -2.3365e-05
15:63705044 T C 0.092582 5.5458e-06
15:63710673 A G 0.034879 -2.0297e-05
15:63713349 G A 0.125932 -3.9211e-05
15:63715432 C T 0.032266 3.1927e-05
15:63723317 G A 0.037914 2.7252e-05
15:63725587 T C 0.031902 -7.0867e-05
15:63728556 C T 0.028280 -3.6026e-05
15:63731262 G A 1.968549 9.4686e-05
15:63733690 C A 0.036239 -7.9982e-05
15:63736349 C G 0.064441 4.3493e-04
15:63737925 G T 0.065402 3.6141e-05
15:63742257 G T 0.141628 -1.4757e-04
15:63744034 A G 0.103260 -9.5193e-05
15:63747396 C T 0.853263 1.0310e-05
15:63758292 C T 0.376040 -4.6083e-05
15:63761495 T C 0.270952 -1.6644e-05
15:63772832 G T 1.426489 4.7513e-04
15:63776460 A G 0.067557 -1.2634e-04
15:63780282 G T 0.262101 -1.2323e-04
15:63780630 C T 0.358062 -2.5457e-05
15:63785421 G A 0.619981 8.0275e-04
15:63792486 C A 0.855525 -1.8390e-04
15:63793873 C T 0.687210 1.5634e-04
15:63813743 A G 0.309405 1.3907e-04
15:63836811 A G 0.061488 1.4760e-03
15:63839451 G A 0.028705 1.0309e-05
15:63859215 G A 0.049556 2.6743e-05
15:63873443 C A 0.074006 3.7146e-06
15:63875161 T G 0.164238 1.2199e-04
15:63878692 C G 0.077262 -1.4124e-04
15:63878889 A T 1.456093 1.2975e-05
15:63881931 C T 1.170577 -1.9905e-05
15:63889934 C G 0.248816 3.5254e-05
15:63906609 C T 0.089440 -8.7888e-05
15:63915786 T C 0.493143 -1.0468e-04
15:63930237 C T 0.049102 4.4302e-06
15:63935272 G A 0.031224 2.9987e-05
15:63936532 G A 0.122722 -1.4026e-04
15:63948804 C A 0.037284 1.6149e-04
15:63950887 A G 0.083507 -6.1444e-05
15:63970456 C T 1.118077 -4.2561e-05
15:63971168 A C 0.080235 -7.9365e-05
15:63982745 A C 0.020964 2.3318e-05
15:63988357 G C 1.757458 4.2021e-05
15:63989570 A G 0.039011 -4.0277e-05
15:64002266 G A 0.073075 1.8517e-04
15:64011805 C T 0.084299 -6.2231e-05
15:64018950 T C 0.061380 -1.2314e-05
15:64021476 G T 0.055973 -3.2524e-05
15:64025223 C T 0.027190 4.4839e-06
15:64057333 T C 0.060858 -3.8262e-05
15:64070881 T C 1.130632 -3.6067e-05
15:64084146 C T 0.119697 -9.0423e-05
15:64090617 A G 0.025307 2.6581e-05
15:64093202 T C 0.058488 -4.0752e-05
15:64098829 C T 0.042153 -1.7616e-05
15:64105583 T C 1.747688 4.3133e-05
15:64109132 A G 0.084584 -3.5481e-06
15:64109520 C T 0.029173 2.0531e-06
15:64129923 C T 0.615807 1.3015e-04
15:64131261 A G 0.058401 2.6614e-05
15:64142539 C T 1.001944 1.0721e-06
15:64147817 C T 0.799309 4.7446e-05
15:64155519 A G 0.329035 3.6508e-05
15:64161179 G C 0.019971 2.3211e-05
15:64163118 A G 0.038005 -2.7026e-06
15:64163495 A G 1.421318 7.4838e-05
15:64164972 T C 0.035421 -3.3522e-05
15:64168772 C T 1.440763 3.4889e-05
15:64171192 T G 0.040092 1.3193e-04
15:64172312 T C 0.023269 1.8091e-05
15:64172501 C A 0.538844 -1.6671e-06
15:64182391 G A 0.674698 7.0151e-06
15:64185726 C T 0.352466 2.0206e-05
15:64186359 A G 0.093705 -6.6147e-05
15:64186370 A G 0.321725 -5.2912e-05
15:64186978 A G 1.784031 5.2052e-06
15:64187193 T C 0.605751 4.9076e-05
15:64189840 T C 0.064827 1.7270e-05
15:64193836 T C 0.058930 -3.1916e-05
15:64195769 T C 0.705675 6.6960e-05
15:64220554 T C 0.033048 5.1543e-06
15:64237390 T C 0.065129 -3.1163e-05
15:64238249 T C 0.063958 -5.3205e-05
15:64238489 T C 0.101381 -3.2918e-06
15:64241733 A G 1.034210 9.5008e-08
15:64262561 T C 0.102468 -2.2967e-05
15:64262688 T C 0.052568 5.4465e-05
15:64276772 T C 0.857164 2.8662e-05
15:64279834 T C 1.329678 5.3415e-06
15:64282815 G A 0.139454 -1.0971e-05
15:64284305 G A 0.036369 -6.4787e-05
15:64286134 A G 0.100966 6.7635e-05
15:64295372 A G 0.051328 -1.1191e-05
15:64301660 A G 0.078615 5.6795e-05
15:64301829 A G 0.998974 7.6122e-05
15:64303295 A G 0.050095 1.6324e-04
15:64304752 A C 0.248225 -1.7047e-05
15:64304844 C T 0.082481 -4.2345e-05
15:64315208 G A 0.021993 2.5435e-05
15:64323391 A G 1.194028 3.2642e-05
15:64326359 G T 0.414294 -1.6897e-05
15:64334243 C A 0.131485 -3.2048e-05
15:64336203 T C 0.044558 -1.4045e-05
15:64338916 T C 0.029033 6.2350e-06
15:64338992 C T 0.523102 -6.2733e-05
15:64339939 T C 1.657891 3.5883e-04
15:64339953 G T 0.119570 -2.0428e-05
15:64342914 A T 1.026644 1.2637e-04
15:64342943 T C 0.027336 -3.0309e-05
15:64343201 T C 0.061981 9.4421e-07
15:64344224 G C 0.139288 -6.2273e-06
15:64344288 T C 0.076528 1.6791e-05
15:64361938 C T 0.126789 3.6511e-05
15:64370106 A G 0.049641 -1.2811e-05
15:64376238 G C 1.599666 2.3333e-04
15:64410816 T C 0.107243 4.1740e-05
15:64412139 G A 0.104026 1.0364e-05
15:64418655 A G 1.593470 3.4182e-04
15:64419374 T G 0.128090 3.0626e-05
15:64428559 A G 0.038621 -1.7622e-04
15:64428860 G C 0.051442 -5.1403e-05
15:64430607 C T 1.463383 9.9070e-05
15:64436589 T C 0.147133 -1.9790e-05
15:64448460 T A 0.267057 9.2760e-06
15:64466574 G A 0.096694 -1.7396e-05
15:64480888 G A 0.086610 1.2384e-05
15:64487863 A C 0.227738 4.1813e-06
15:64489033 A C 0.052065 -5.9462e-05
15:64496654 T C 0.020776 1.6254e-05
15:64498142 C T 0.103569 -2.4311e-05
15:64509095 C T 0.121982 4.5157e-05
15:64516484 C T 0.480891 -8.3746e-06
15:64521865 A G 0.088405 1.5356e-05
15:64524980 A G 0.521144 -8.4906e-05
15:64526322 C A 0.160775 -6.4959e-05
15:64542462 T G 0.033607 4.3951e-05
15:64547802 T A 1.006913 -8.2620e-05
15:64557177 C A 0.084464 -7.8551e-06
15:64580583 C A 0.169500 -1.0305e-04
15:64597046 C T 0.118798 2.3333e-05
15:64601979 A G 1.771655 -1.2780e-06
15:64606503 A G 0.043701 4.0975e-05
15:64617020 C T 0.022571 -1.8973e-05
15:64625746 A G 0.078826 -2.0296e-05
15:64625919 G A 0.024126 1.0509e-04
15:64635009 A G 0.049576 7.9099e-05
15:64637091 T C 0.156559 -1.6221e-05
15:64648186 T C 0.148597 -9.4537e-05
15:64654008 G C 0.282367 7.5180e-06
15:64660617 A G 0.038994 -4.6070e-05
15:64686432 A G 1.902141 -3.9572e-05
15:64714519 T C 0.063000 5.8669e-06
15:64719864 C T 0.910346 3.9929e-05
15:64721828 C A 1.964988 2.2624e-05
15:64726264 C T 1.866785 -5.9009e-05
15:64746280 C T 0.028699 7.7127e-06
15:64753965 T C 0.113218 -4.2280e-05
15:64759279 T C 0.166101 -1.1682e-06
15:64768700 C T 0.056145 5.8841e-05
15:64785458 C T 0.083831 -4.0646e-05
15:64792532 T G 0.033019 -4.6871e-07
15:64793027 A G 0.055963 -2.2124e-05
15:64800141 C A 0.033152 -1.5720e-05
15:64800591 G A 0.050118 -7.2914e-05
15:64813253 T G 0.133576 -3.0428e-05
15:64821044 C T 0.139645 -4.1220e-05
15:64832308 T C 0.295568 1.8505e-05
15:64840440 G A 0.047829 3.0213e-05
15:64865536 T C 1.902978 -3.7973e-05
15:64866896 C T 0.040445 -4.2807e-05
15:64880101 G A 0.029468 -2.6581e-05
15:64893845 G A 0.675165 -1.8249e-05
15:64895319 G T 1.777208 -2.2707e-05
15:64900526 C A 0.812032 -4.6391e-05
15:64911604 G A 0.052250 -1.2133e-04
15:64912919 T G 0.028774 9.9254e-06
15:64913884 T G 1.903465 -3.3433e-05
15:64921765 G A 0.045473 -1.0965e-04
15:64928101 T C 0.056022 -6.1385e-05
15:64931155 A G 0.060725 5.8014e-05
15:64933982 T G 1.835262 -7.4541e-05
15:64948794 G C 0.113088 -2.7535e-05
15:64955698 A G 0.037323 -7.8256e-06
15:64957098 C G 1.887307 -4.9958e-06
15:64957587 C T 0.156637 3.0095e-06
15:64962630 C A 1.002145 3.9165e-05
15:64973611 A G 0.547984 4.3650e-05
15:64987570 A G 0.124643 1.3289e-05
15:64989935 T C 0.055519 -3.2775e-05
15:64999109 A G 0.038534 7.4463e-06
15:65005918 T G 0.034006 6.1501e-05
15:65013458 T G 0.048823 2.7258e-05
15:65018424 C T 0.056749 -1.4575e-05
15:65019721 C T 0.890284 2.8090e-05
15:65019978 C A 0.052088 -1.0596e-04
15:65024204 A G 1.717782 -2.1797e-05
15:65035120 T C 0.042844 -3.9747e-05
15:65035918 T C 0.023535 7.7937e-05
15:65049357 A G 0.069657 3.2334e-05
15:65054533 T C 0.627109 -5.4138e-06
15:65056529 A C 0.085548 1.6975e-05
15:65063311 G C 0.097642 3.0194e-05
15:65064585 C T 1.778299 -2.3851e-05
15:65094192 T C 1.904529 -1.7379e-05
15:65099946 C T 1.908983 -1.3405e-05
15:65101007 C T 0.131498 1.8014e-05
15:65108504 T A 0.915614 -1.3076e-04
15:65110391 T C 0.810889 -3.6050e-05
15:65112468 G A 1.969837 -3.4007e-06
15:65113687 G A 0.035989 1.9230e-05
15:65114833 A G 0.224921 -7.8635e-06
15:65124367 C T 0.793849 -1.8215e-05
15:65131530 A G 0.066278 2.4759e-05
15:65132946 T G 0.181639 2.1287e-05
15:65134221 T G 0.039079 1.0957e-05
15:65137003 T C 0.049001 2.5649e-04
15:65139080 G A 0.049903 -1.3320e-04
15:65144445 A G 0.041731 -4.9165e-06
15:65145829 T G 1.226985 2.2545e-05
15:65150837 A G 0.897392 3.7081e-05
15:65153690 A G 0.276051 -3.7460e-05
15:65157482 T C 0.276921 -3.3704e-05
15:65158047 A G 0.056447 8.7010e-05
15:65162371 T C 0.034061 7.9300e-05
15:65173001 A C 0.900307 2.9908e-05
15:65176648 T C 0.908379 3.6413e-05
15:65181556 T C 0.168065 -4.1179e-05
15:65183801 G A 0.273380 -1.9297e-05
15:65183995 C G 0.029222 -5.1396e-06
15:65187533 T C 0.044217 -8.8235e-05
15:65191396 C T 1.226440 3.3894e-05
15:65191448 T G 0.322300 -1.0857e-05
15:65195694 C T 0.061332 2.5401e-04
15:65199469 C A 0.070692 -1.7657e-05
15:65210141 T C 0.892553 3.6118e-06
15:65220760 C T 0.092507 3.4603e-05
15:65222875 C T 0.708476 1.1981e-05
15:65228460 T C 0.044801 -3.3522e-05
15:65229290 A G 0.847083 4.9815e-05
15:65235157 G T 0.030653 1.9438e-05
15:65235776 G A 0.707194 7.9116e-05
15:65241701 C G 0.050390 2.9554e-05
15:65241735 C A 0.210136 2.8352e-05
15:65243351 G A 0.201743 -2.0175e-04
15:65249996 T G 0.045181 7.2290e-06
15:65250554 A G 0.051669 -7.5113e-05
15:65253579 G A 0.900683 3.4970e-05
15:65255168 C T 0.065217 -2.1155e-07
15:65255704 T C 0.879527 2.3815e-05
15:65284392 A G 0.950071 2.4931e-05
15:65287336 G C 0.039894 1.8397e-05
15:65296751 C T 0.041633 1.6628e-05
15:65300006 C T 1.104870 -1.4342e-05
15:65311472 G A 0.022704 3.8957e-06
15:65313299 A T 0.057709 -2.2531e-05
15:65316386 C T 0.827556 8.0443e-06
15:65318165 A G 0.026287 2.7160e-06
15:65319934 C T 0.045285 -2.1453e-05
15:65320477 A G 0.023954 2.5287e-05
15:65329795 T G 0.035661 5.2068e-05
15:65331767 T G 1.738470 -7.4772e-06
15:65332472 G A 0.940174 -4.4342e-05
15:65333150 C G 0.042192 4.1101e-06
15:65347857 G A 0.031367 -3.9283e-05
15:65354892 A G 0.058644 2.4409e-05
15:65356786 C T 0.156364 -1.3278e-05
15:65357558 G A 0.021214 2.0683e-05
15:65363035 A C 0.750908 1.3811e-05
15:65369395 T C 0.750291 1.5175e-05
15:65369947 A G 0.030747 -1.0697e-05
15:65370652 C T 1.003278 -1.6676e-05
15:65375030 T C 0.117684 -9.2645e-05
15:65377940 T C 0.033892 3.6550e-06
15:65380418 G A 1.681624 1.0374e-05
15:65385304 C T 0.046301 -1.5804e-05
15:65411709 G C 0.030004 7.7949e-05
15:65414822 T C 0.033409 -3.6678e-05
15:65420321 G C 0.128025 -9.3333e-06
15:65436757 T C 0.117022 5.9761e-05
15:65479010 T C 0.105513 -9.6133e-05
15:65487332 T C 0.048011 5.0615e-06
15:65489128 T C 1.602447 -1.3335e-05
15:65493309 A G 0.420640 -2.6801e-05
15:65494212 G A 1.260747 1.9620e-04
15:65496587 T C 1.261358 1.7978e-04
15:65504524 T C 0.046203 -5.8593e-07
15:65510334 A G 1.192022 1.1650e-04
15:65510624 G T 0.751083 3.5611e-04
15:65517620 T C 0.396650 7.6816e-06
15:65521181 A G 0.048735 1.8724e-05
15:65531840 G A 0.265684 1.3306e-04
15:65540685 A G 0.055259 -5.6137e-06
15:65547599 C T 1.481825 2.2849e-05
15:65553246 T C 0.577848 2.9689e-04
15:65556442 C T 0.894283 -1.2706e-04
15:65562281 C A 0.061007 -3.9584e-05
15:65566995 G C 0.065382 2.2102e-05
15:65570890 C G 0.036177 -4.0077e-05
15:65594283 G C 0.651883 -2.9121e-05
15:65596591 T G 1.750522 1.6575e-05
15:65621441 A C 1.196189 -1.8700e-04
15:65624712 T C 0.263458 -3.1831e-05
15:65637575 A G 0.038056 -1.8039e-05
15:65649833 T C 0.314539 9.0406e-05
15:65652018 T G 0.237936 1.7968e-05
15:65652524 C T 0.841247 3.8481e-05
15:65654716 G C 0.040968 -1.4265e-04
15:65655073 C T 0.798903 2.8788e-05
15:65655627 C T 0.173664 -7.9693e-05
15:65656764 T C 0.585965 1.3336e-05
15:65657660 T C 0.037557 -5.1854e-05
15:65657927 A C 0.042821 4.8368e-05
15:65661868 C T 0.051971 -5.7942e-06
15:65662485 C G 0.232941 6.4912e-05
15:65663920 A C 0.057765 -3.8218e-05
15:65669655 G C 1.806436 -2.0028e-07
15:65672130 T C 0.277288 9.2396e-05
15:65676726 T C 0.386692 3.0925e-06
15:65678042 A G 0.059949 3.9166e-05
15:65680070 A G 0.115695 -4.5001e-04
15:65683659 G A 0.710745 2.1104e-05
15:65684690 C T 0.022756 -1.4615e-05
15:65685561 T C 0.032506 9.0223e-06
15:65685695 A G 0.310164 5.1572e-05
15:65689267 C T 0.345423 4.2760e-05
15:65692270 C T 1.121433 -1.2654e-05
15:65693022 A G 0.381334 -2.5690e-05
15:65693258 T C 0.023324 1.9596e-05
15:65695283 A G 0.242837 -3.9503e-05
15:65695431 C T 0.446057 -5.5335e-05
15:65697478 A G 0.520096 -2.0915e-05
15:65697541 A G 0.083260 1.2568e-04
15:65708387 G A 0.864039 -4.0043e-05
15:65714746 T G 0.369451 -6.4179e-05
15:65718292 A G 0.346750 3.4052e-05
15:65729409 T C 0.848524 -1.6741e-05
15:65739303 A C 0.123218 -2.8832e-05
15:65755257 G T 0.180860 -4.4725e-05
15:65764325 A G 0.030504 2.3257e-04
15:65782821 G A 0.026183 1.4604e-05
15:65800210 G T 0.070972 -3.2774e-05
15:65804838 T C 0.063357 -5.6429e-06
15:65808910 C T 0.075678 -1.7373e-05
15:65809642 A G 0.057865 -3.5954e-05
15:65813764 A G 1.151044 2.0892e-05
15:65847922 A G 1.247047 6.6147e-06
15:65884553 C T 0.056398 -7.8125e-05
15:65888223 G A 0.123011 -2.6008e-05
15:65889250 G A 0.876061 -8.7208e-06
15:65905662 A G 0.027089 8.2223e-05
15:65906467 T G 0.344384 -7.7447e-05
15:65912882 C T 0.175712 3.4451e-05
15:65914393 T C 0.023016 -1.2825e-05
15:65917355 G T 0.126967 -3.7331e-05
15:65924923 G A 0.036073 1.1321e-04
15:65935299 A G 0.046615 1.2347e-04
15:65942119 T C 0.366679 4.7894e-05
15:65945468 T C 0.052117 6.0551e-05
15:65962625 G A 0.024921 6.1213e-05
15:65967711 G A 0.177695 -4.9457e-05
15:65982141 G T 0.859985 -1.3984e-05
15:65994733 T C 0.591344 1.1201e-04
15:66001383 T C 0.041331 2.6000e-05
15:66005404 G A 0.053175 -7.3208e-05
15:66012444 T G 0.849134 -2.2128e-05
15:66013145 A G 0.124533 6.6792e-05
15:66016176 G A 1.448654 6.4121e-05
15:66016234 C T 0.355241 -6.6475e-05
15:66024222 C T 0.023113 -4.3946e-05
15:66028125 C T 0.029186 5.8482e-06
15:66035568 G A 0.094993 3.0133e-05
15:66040575 A C 0.077126 9.0321e-05
15:66049885 G A 0.047086 -1.0083e-04
15:66052091 C A 0.144793 -5.1898e-05
15:66060883 C T 0.138808 -3.0855e-05
15:66061627 G A 0.095776 2.8465e-05
15:66064421 C T 0.272906 5.7326e-05
15:66070389 G A 0.027345 8.6199e-05
15:66089405 A C 0.069206 -4.8829e-06
15:66115062 T C 1.717003 6.4888e-05
15:66116154 A G 0.033256 3.4533e-05
15:66121590 G A 1.752771 1.1598e-04
15:66121744 A G 0.214187 1.5353e-05
15:66126145 G A 0.150506 -6.6688e-05
15:66135517 T C 0.040046 4.4631e-05
15:66136684 G A 0.437690 -3.9322e-05
15:66161723 C G 0.265986 1.6794e-04
15:66165627 T C 0.028725 5.7266e-05
15:66171282 G A 1.920908 1.9414e-05
15:66183864 C A 0.024178 -8.6574e-05
15:66199495 T C 0.535523 -9.0649e-05
15:66200975 A G 0.078778 5.5000e-07
15:66205594 A G 1.887843 -4.3945e-06
15:66206204 A G 0.202451 -1.0019e-04
15:66215874 G A 0.055866 -6.1323e-05
15:66217606 A G 0.104578 1.0777e-04
15:66226298 C G 0.080293 -1.7578e-05
15:66230422 T C 0.035453 5.0322e-05
15:66230459 T C 0.100768 -6.2093e-05
15:66233309 C A 0.049923 -7.3429e-05
15:66233855 T G 0.204278 1.0020e-05
15:66235634 C A 0.036252 7.1831e-05
15:66236389 G A 0.062653 -2.6569e-06
15:66241327 C T 0.025625 3.1077e-05
15:66241656 T C 0.021967 1.5243e-05
15:66246709 A G 0.041867 -9.1490e-05
15:66250525 G A 0.040552 2.1900e-06
15:66251953 T C 0.323238 6.7792e-05
15:66261730 G A 0.102816 2.1236e-05
15:66263688 A G 0.074513 -9.8966e-05
15:66267107 G A 1.849942 4.9650e-05
15:66275391 G A 0.046700 -4.5552e-05
15:66279680 C A 0.029802 7.0530e-05
15:66280985 A G 1.435252 -8.2784e-06
15:66287444 A G 0.140171 -6.7721e-05
15:66288368 T C 0.025859 1.6461e-05
15:66297011 G A 0.095922 -6.0833e-05
15:66299051 A C 0.056333 3.6223e-05
15:66309124 A G 0.299372 1.0772e-04
15:66310621 T C 0.039121 -3.0268e-05
15:66313550 A G 0.144089 -6.9873e-05
15:66314694 A G 0.071462 -3.7351e-05
15:66314828 T C 0.062078 -1.7755e-05
15:66327823 T G 0.069969 -2.0074e-05
15:66328481 A G 1.392661 -4.4971e-05
15:66329929 T C 1.634194 -1.6363e-06
15:66331028 T C 0.064957 -7.2657e-05
15:66335097 T C 0.186053 7.0763e-05
15:66338497 C T 0.063626 -1.8692e-05
15:66339400 A G 1.534855 6.5571e-06
15:66339960 C T 0.385738 1.6111e-05
15:66341089 T C 0.054237 -1.1662e-04
15:66344558 C T 0.032123 1.4700e-05
15:66354857 T C 0.072293 2.4022e-06
15:66357425 A G 1.848047 -7.1654e-05
15:66359486 G T 1.170753 -6.7091e-05
15:66359605 T C 0.950470 -2.0904e-04
15:66359710 C A 0.487470 4.0326e-06
15:66360032 A G 0.032513 1.0269e-04
15:66360224 C T 1.208926 -7.7714e-05
15:66368503 G A 0.389461 2.6689e-05
15:66372645 A C 0.067943 1.7801e-04
15:66382973 T C 0.284159 -2.6084e-06
15:66383667 C T 0.278667 -1.3219e-04
15:66384354 G T 0.259806 4.0476e-05
15:66386798 A G 0.063776 -1.8114e-05
15:66389156 T G 1.219711 -7.5159e-05
15:66393276 A G 0.193564 -4.2026e-05
15:66394721 A G 0.860894 -6.8201e-06
15:66399197 G A 0.284594 6.5091e-05
15:66400644 C T 0.214671 2.6729e-05
15:66402599 A C 0.738512 4.0229e-04
15:66404633 A G 0.213921 -6.9247e-05
15:66408092 C T 0.450997 1.6088e-04
15:66411441 T C 0.518116 -1.9091e-05
15:66413890 G C 1.711375 -4.4080e-05
15:66416183 A G 0.020241 -5.6827e-05
15:66416823 C G 1.073357 2.1037e-05
15:66417844 T G 0.966423 -5.3684e-05
15:66418299 A C 0.336773 -2.7274e-05
15:66420913 A C 0.030335 -1.2513e-05
15:66420969 G C 0.094533 -1.6701e-05
15:66426995 A C 0.531804 -9.4380e-05
15:66430885 T C 0.097463 -1.2100e-04
15:66430963 G A 0.879125 -1.2227e-05
15:66431946 G A 1.462302 -1.3295e-04
15:66433196 C T 0.713316 -7.1390e-05
15:66439763 A G 0.091962 -3.6122e-06
15:66440643 G A 0.062607 -3.7715e-05
15:66441740 C T 0.074607 2.3581e-06
15:66442784 A G 0.131401 1.8001e-05
15:66443385 C T 0.064561 -6.8227e-06
15:66444891 T G 0.138386 7.3534e-06
15:66446021 A G 0.178760 4.6450e-05
15:66446529 G A 0.163365 1.1869e-05
15:66447522 G T 1.132216 2.9903e-05
15:66448560 C G 0.067739 -1.6345e-05
15:66449364 G A 0.509301 3.4279e-05
15:66449429 T C 0.075633 -1.4777e-04
15:66451365 C T 0.250205 -1.6547e-05
15:66452847 A G 0.967679 -1.1637e-05
15:66453074 A C 0.035947 -3.6658e-05
15:66453379 A G 0.059949 -1.6273e-04
15:66456770 T C 0.312027 -8.6759e-06
15:66457317 T G 1.963794 2.1512e-05
15:66459053 T C 0.041072 -2.2980e-05
15:66459450 C T 1.226872 -1.3974e-05
15:66461879 T C 0.074607 -8.7339e-05
15:66464105 C T 0.436758 2.0872e-05
15:66466679 T C 0.035671 -1.0765e-05
15:66469757 T C 0.530460 2.6319e-05
15:66471328 C T 0.025882 6.7200e-05
15:66471394 A G 0.065175 -1.2957e-05
15:66473351 C T 0.068430 4.8015e-05
15:66476259 T G 0.407985 -1.7385e-04
15:66477446 A G 0.346137 -6.1646e-06
15:66481349 C T 0.109132 2.6991e-07
15:66485419 A G 0.095688 -2.4861e-04
15:66485968 A G 0.406222 1.2471e-05
15:66489681 C T 0.532751 -2.3845e-05
15:66492478 C G 0.936903 -1.6980e-04
15:66496797 A G 0.123196 3.3863e-06
15:66498171 A C 0.075818 2.4161e-04
15:66507578 A G 0.153784 2.2342e-04
15:66514418 T C 0.064509 4.0726e-05
15:66514649 A C 0.114818 -1.5115e-04
15:66516444 T C 0.078453 6.2314e-05
15:66522223 T G 0.704708 -2.9245e-05
15:66522639 C T 0.041179 1.5195e-05
15:66524808 T C 0.713689 4.9161e-05
15:66525164 T C 0.163122 9.4128e-05
15:66528090 T C 0.058706 1.1067e-04
15:66528988 G A 0.535507 -3.1335e-05
15:66539787 T G 0.073234 -5.2456e-05
15:66556450 C T 0.166715 1.6583e-04
15:66561278 A G 0.064977 4.6257e-05
15:66568610 A G 0.175702 6.6981e-05
15:66571968 G T 0.505026 3.7147e-05
15:66572692 G A 0.113890 9.8086e-05
15:66594000 T C 0.041075 -7.5617e-05
15:66599153 T G 0.039254 -1.6855e-05
15:66599522 T G 0.043087 5.5647e-05
15:66602302 A G 0.078339 7.9795e-05
15:66607915 T C 0.035122 8.4293e-05
15:66618342 G A 0.654168 -8.6886e-05
15:66621382 A G 0.024398 1.3483e-05
15:66627205 C G 0.338224 -1.1995e-05
15:66629394 C T 0.147464 9.1950e-05
15:66635269 C T 0.130379 -5.2638e-05
15:66641732 C G 0.171973 -5.4170e-06
15:66675041 T C 0.037333 2.7754e-05
15:66676229 C T 0.033753 -5.0947e-05
15:66680793 A G 0.079622 -8.8587e-05
15:66685808 T C 0.167783 -2.1160e-05
15:66692878 T C 0.089083 2.2083e-05
15:66702266 T C 0.304072 -2.1231e-04
15:66702530 A G 0.069053 1.6384e-06
15:66714952 G A 0.055126 -1.0576e-06
15:66721855 G A 0.172612 1.4076e-06
15:66723053 C T 0.145647 1.1170e-04
15:66726078 G A 0.027430 1.5953e-05
15:66728680 G C 0.038972 -2.0482e-05
15:66753921 A G 0.089174 -1.0321e-05
15:66782048 T C 0.168565 -1.9387e-05
15:66782260 G C 0.029634 3.0704e-05
15:66783378 T G 0.122118 -3.1142e-05
15:66786084 T C 0.043123 6.0050e-05
15:66787518 T C 0.124527 -7.0146e-05
15:66794037 C A 1.681290 1.2536e-04
15:66816803 A G 0.035440 6.8648e-05
15:66817545 A G 0.853993 -2.2062e-05
15:66821250 G A 0.496671 7.2650e-04
15:66831500 C T 0.142859 1.2626e-04
15:66832466 G A 0.169289 -2.6559e-05
15:66847572 A G 0.066106 3.9313e-07
15:66850362 T C 0.027991 2.2865e-05
15:66853073 G A 0.028277 2.6769e-05
15:66853339 T C 0.084370 4.1692e-05
15:66857964 A C 0.233925 1.0373e-05
15:66860080 T C 0.161726 -1.9869e-05
15:66860521 C T 1.114231 -6.3387e-05
15:66863408 T G 0.404340 1.2453e-04
15:66867547 T C 1.263273 1.4049e-04
15:66870382 T C 0.443230 1.8240e-04
15:66872266 A G 0.709054 4.0646e-04
15:66872614 G A 0.542810 -2.5963e-05
15:66875837 T C 0.382953 -9.6046e-05
15:66880097 G A 0.927191 -4.1315e-05
15:66882335 G T 0.336984 -2.3137e-05
15:66885467 T G 0.252130 -1.0078e-04
15:66890321 G A 0.309395 -2.5080e-05
15:66891941 T C 0.046700 -5.2320e-05
15:66895291 T C 0.183093 6.3715e-05
15:66902011 C T 0.965407 -3.0550e-05
15:66909646 G A 0.118642 -1.9575e-05
15:66910085 A G 0.664503 1.8859e-04
15:66913587 A C 0.025395 -4.8994e-05
15:66915218 T C 0.074334 5.3128e-05
15:66916467 A G 1.706503 6.5676e-05
15:66917080 C T 0.240903 -6.6060e-05
15:66920482 A G 0.855424 -2.3108e-05
15:66927898 A G 1.878125 -5.1317e-06
15:66929030 G A 0.167870 -2.2289e-05
15:66931111 C T 0.209448 2.9955e-05
15:66932860 T G 0.045895 3.2511e-06
15:66932935 A G 0.039040 -2.0066e-05
15:66937093 T C 0.321566 -8.8757e-05
15:66938992 A G 0.047729 -8.3539e-05
15:66939528 C T 0.894565 8.4863e-06
15:66943809 A G 1.884234 -4.9790e-06
15:66948084 A C 0.044483 3.6288e-05
15:66948204 C G 0.223769 -3.8887e-05
15:66951528 G A 1.639225 9.9673e-05
15:66953815 A G 0.381064 -7.2644e-05
15:66954138 A G 0.066681 5.3947e-05
15:66960452 T C 0.710119 4.6926e-05
15:66961113 G A 0.213269 1.6455e-05
15:66962122 T C 1.017800 -2.7203e-05
15:66967196 T C 1.725176 1.7738e-05
15:66967906 T G 0.056353 -2.5732e-05
15:66970760 A G 1.062796 2.4275e-05
15:66971789 C T 1.590084 3.9761e-05
15:66973877 C T 0.958617 -1.2814e-04
15:66976554 A G 0.389591 -1.1222e-04
15:66978811 T G 0.496873 -3.9861e-06
15:66981329 T C 1.725377 4.0306e-06
15:66981440 A C 0.523537 -1.2498e-05
15:66989068 A G 0.048401 -9.9134e-05
15:66990159 C T 0.485951 -1.3190e-04
15:66996872 C A 0.291728 2.0418e-05
15:67001679 T C 0.378942 8.6682e-06
15:67012193 T C 0.042760 8.0984e-05
15:67019074 C T 0.352466 -2.5614e-06
15:67019353 A G 0.122764 6.8968e-05
15:67025884 A G 0.123611 -1.7171e-05
15:67026861 G T 1.439121 1.2021e-04
15:67032028 G A 0.690722 2.4254e-05
15:67033421 T C 0.280063 3.0741e-05
15:67034674 A G 0.056788 3.1781e-05
15:67035153 G A 1.086564 9.2527e-05
15:67042929 T C 0.115377 2.6484e-05
15:67043623 T G 0.025855 1.2464e-06
15:67045609 T G 0.032620 2.5013e-05
15:67047661 A G 0.524708 -2.1548e-05
15:67049150 T C 0.045142 1.6178e-05
15:67054150 T C 0.083981 3.7372e-06
15:67055081 A G 0.926863 5.8511e-06
15:67061766 T C 0.091316 9.3422e-06
15:67063299 T C 0.186913 3.4700e-06
15:67066563 T C 0.168610 -6.9674e-06
15:67071730 T C 0.221519 -9.3266e-06
15:67078484 T G 0.142456 5.9627e-05
15:67081662 C T 0.768445 -3.5372e-08
15:67085545 T C 0.109642 -1.8436e-05
15:67088350 T C 0.028611 8.5755e-06
15:67090218 T C 0.046343 1.3868e-04
15:67090482 T C 0.086048 -6.5151e-07
15:67093655 T C 0.908317 -4.6939e-06
15:67094767 C T 0.402593 1.1804e-05
15:67095870 C T 0.212214 -2.6161e-05
15:67097927 T C 0.103082 3.8592e-05
15:67101284 C A 0.695750 2.9292e-04
15:67101854 T C 0.067090 6.3964e-05
15:67111844 G T 0.035093 3.4934e-05
15:67118360 G A 0.229523 -2.1087e-05
15:67124389 T C 0.305620 2.4661e-07
15:67130924 T C 0.188812 5.0913e-05
15:67137510 A G 0.052851 4.9111e-05
15:67138523 T C 0.554238 5.3109e-05
15:67145248 C T 0.700540 2.5742e-04
15:67154900 A G 0.034337 -7.7830e-05
15:67161180 A G 0.041750 3.6417e-05
15:67168396 A G 1.298638 -1.5686e-03
15:67177958 G A 0.340246 5.9635e-05
15:67188411 A G 0.020283 -2.6538e-05
15:67188719 G T 0.142589 -1.4316e-05
15:67198566 C T 0.113131 2.6399e-05
15:67200084 A G 0.064642 1.6341e-05
15:67201794 C A 1.707415 -7.4243e-05
15:67207183 G A 0.042552 3.1218e-05
15:67217708 T C 0.323436 3.7829e-04
15:67218532 C G 0.035846 -7.9763e-05
15:67218945 G A 0.219166 8.5938e-04
15:67219949 G A 1.518976 7.3733e-05
15:67220234 A G 0.067924 2.9720e-06
15:67221050 C T 1.397491 -5.4586e-05
15:67222432 G A 0.318603 5.7522e-05
15:67225594 C T 0.405180 3.9939e-04
15:67228964 T C 0.060423 1.0689e-05
15:67229152 A G 0.129301 -5.4796e-05
15:67230579 A G 0.029286 -1.0299e-04
15:67231460 C A 0.209854 4.9188e-07
15:67231789 C T 0.377903 -6.3943e-05
15:67232409 G A 1.205008 -5.8949e-05
15:67242162 G A 0.178107 1.7731e-05
15:67242979 T C 0.037716 5.1901e-05
15:67243456 T G 0.709294 -3.6831e-05
15:67243774 A G 0.471559 -2.3814e-05
15:67246246 T C 0.259001 8.3872e-05
15:67249297 G A 0.168961 1.2541e-05
15:67249358 G A 0.758243 5.4170e-05
15:67252444 C T 0.940343 -9.8279e-06
15:67252685 G A 1.281696 4.4307e-05
15:67252716 A G 0.516513 4.0247e-06
15:67254594 T C 0.078103 -6.4628e-05
15:67254655 A G 0.107944 3.0734e-05
15:67254835 G A 0.073799 -5.7299e-07
15:67255520 A G 0.120531 1.3650e-05
15:67256528 G A 0.329694 -3.4721e-05
15:67256874 C T 0.773664 3.3325e-05
15:67261172 A C 1.691206 4.2511e-06
15:67269283 C T 0.999529 -4.8438e-05
15:67270650 C T 0.029011 1.0610e-04
15:67274514 A C 0.024914 2.6855e-04
15:67278741 A G 0.095558 3.1907e-05
15:67289044 A G 1.704072 -3.0400e-05
15:67294808 G A 1.667382 -1.4452e-05
15:67297260 T C 0.538032 4.0017e-05
15:67301451 G A 0.768250 -3.6105e-05
15:67303960 C T 1.171778 -4.1706e-05
15:67308988 C T 0.271325 3.2280e-05
15:67315109 C A 0.392097 1.4852e-05
15:67317067 C T 0.258073 -3.9378e-05
15:67321386 C T 1.337172 -2.6413e-05
15:67325250 A G 0.077242 5.9234e-05
15:67329936 G A 0.102507 -5.0569e-06
15:67330198 T G 0.040896 2.0825e-05
15:67332930 T C 0.038151 -3.5384e-05
15:67340590 C A 0.040328 3.0303e-05
15:67342086 C T 0.039579 -2.9424e-07
15:67342130 A G 0.041380 1.4509e-04
15:67342616 A G 0.198079 1.3414e-06
15:67344732 A G 1.336169 -2.9460e-05
15:67347031 T C 0.038842 -1.7609e-05
15:67347130 A G 0.052812 6.7644e-05
15:67360728 T C 0.271819 -4.4929e-05
15:67363407 A G 0.066405 3.4180e-05
15:67367706 C A 0.924734 -8.0568e-06
15:67367782 T G 0.052828 8.3501e-06
15:67370496 A G 0.046635 -8.4540e-05
15:67371172 C T 0.121495 -2.5387e-05
15:67376000 T C 1.093812 -1.0339e-05
15:67378734 G A 0.099794 5.7583e-06
15:67384876 G T 0.027514 1.4453e-05
15:67388553 A G 1.116779 5.8088e-06
15:67395465 T C 0.052322 -1.3502e-05
15:67395621 T C 0.051614 4.9196e-05
15:67395918 G A 0.774797 1.8156e-06
15:67408487 C T 0.290647 5.9523e-05
15:67411020 G A 0.023152 -5.9845e-05
15:67412049 T C 0.580061 -1.0109e-04
15:67412596 A G 1.874737 -6.5935e-05
15:67413624 A G 0.037148 3.7197e-05
15:67417697 T C 0.149694 -7.7097e-06
15:67419857 G A 0.170912 6.4262e-05
15:67422077 A G 1.357666 3.9451e-05
15:67426538 T C 0.066372 -3.8578e-05
15:67428014 A C 0.404791 7.0992e-05
15:67437863 C T 0.457148 -9.2554e-08
15:67438563 G T 0.088057 -1.1176e-04
15:67442596 T C 0.474458 -1.0735e-04
15:67447452 T C 1.030812 2.0760e-05
15:67447895 G A 0.417689 -1.5215e-04
15:67449660 G A 0.594726 -1.8796e-05
15:67457335 G A 1.764800 -4.2093e-05
15:67457698 G A 0.115516 1.9413e-05
15:67458639 C T 0.607660 2.2570e-04
15:67463106 T C 0.027758 -5.8940e-06
15:67463929 G A 0.139833 -1.0330e-04
15:67466151 G A 0.115081 4.0244e-04
15:67468525 G A 0.553089 -2.5673e-05
15:67468715 G A 0.077885 1.0120e-05
15:67469128 T G 1.149899 -4.3876e-05
15:67469570 A G 1.211393 -5.2343e-06
15:67470208 G A 0.671017 -1.3078e-04
15:67473790 T C 0.050523 -1.0868e-05
15:67474711 A G 0.089125 -4.6059e-05
15:67475860 C T 0.103131 1.8345e-04
15:67477361 C T 0.037563 -1.6249e-05
15:67477569 T C 0.034963 6.0069e-05
15:67483717 A G 0.056061 -3.0137e-05
15:67492947 T C 0.070731 -4.0932e-05
15:67500330 C T 0.463432 -3.1872e-04
15:67514257 T C 0.053584 6.3031e-05
15:67515495 A G 0.110622 5.9882e-06
15:67520066 C T 0.049650 6.3005e-05
15:67528374 G T 0.651432 -4.2749e-05
15:67537843 C T 0.024093 1.8594e-05
15:67539774 C T 0.036907 -6.8824e-05
15:67555487 C G 0.041523 6.5985e-05
15:67556105 G C 0.056431 -8.3956e-06
15:67582017 T C 0.157487 6.1576e-05
15:67594515 C A 0.050841 7.4102e-05
15:67607484 G C 0.065350 1.1979e-04
15:67614092 C T 1.519953 -5.9742e-05
15:67627605 A G 0.167273 -8.8551e-05
15:67629196 C T 0.188299 -1.0727e-05
15:67632306 G C 0.121268 -1.0611e-04
15:67639327 T C 1.056564 4.3389e-05
15:67644333 T C 0.023116 -1.5908e-06
15:67653682 G C 0.727539 -8.7623e-06
15:67664137 A G 0.041413 6.9659e-05
15:67670535 A G 0.046294 3.6390e-05
15:67687968 C T 0.252425 -6.5213e-05
15:67713276 T C 0.161246 -1.6142e-04
15:67747971 A G 1.568169 -6.4031e-06
15:67758791 G C 0.154339 2.1652e-05
15:67765450 C A 0.032779 8.7095e-05
15:67780291 A G 1.769815 3.6907e-05
15:67783397 G A 0.021097 1.8707e-06
15:67784487 A G 0.201746 4.8921e-05
15:67786314 A G 0.063289 1.0370e-04
15:67804502 A G 0.238118 -5.5850e-05
15:67824170 C T 0.075775 -1.6913e-05
15:67824673 A G 0.131291 -1.0295e-05
15:67826504 C A 1.557714 2.4538e-05
15:67828931 A G 0.033071 3.3815e-05
15:67830685 G A 0.027858 1.1088e-04
15:67834803 T C 0.172304 -6.8520e-06
15:67844083 C G 0.135445 5.9559e-05
15:67845930 T C 0.530586 -9.4981e-05
15:67848738 C T 0.059336 -1.7287e-06
15:67850990 C T 0.176699 8.4927e-05
15:67890980 A G 0.244989 -5.0895e-05
15:67900883 A G 0.848112 2.6374e-05
15:67906954 A G 1.576410 -9.4641e-07
15:67908656 C T 0.033373 9.4117e-05
15:67921174 A G 1.030523 -4.2162e-05
15:67934391 C T 0.058560 5.0452e-05
15:67934454 T C 0.469001 -2.1335e-04
15:67939440 C T 0.062828 -1.2781e-04
15:67970338 T C 0.058823 1.9939e-05
15:67975638 G A 0.066807 5.9282e-05
15:67976471 A G 0.067528 -4.8399e-05
15:67984818 T C 0.028452 1.1080e-04
15:67998211 T C 0.027050 2.5898e-04
15:67998409 G A 0.135663 1.1645e-04
15:68006921 T C 0.036674 -6.7249e-06
15:68019118 T C 0.203746 2.4187e-06
15:68023535 A G 1.708944 2.3624e-05
15:68028822 A G 0.070962 2.0682e-05
15:68062019 T C 0.036826 -2.2545e-05
15:68067299 A C 0.024544 -3.7994e-06
15:68080886 T A 0.714215 -3.2156e-05
15:68084450 T G 1.130794 -2.2929e-05
15:68086838 A G 0.449550 -5.5776e-05
15:68089618 C T 0.413570 -4.9710e-05
15:68102425 T C 0.087518 -5.3725e-05
15:68103695 T C 0.171123 3.6736e-05
15:68112037 T C 0.191746 -2.3553e-07
15:68130270 T G 0.261007 1.4348e-05
15:68133617 A G 0.236476 1.2801e-05
15:68140492 C G 0.066025 -1.1195e-06
15:68151448 G A 1.134092 3.8371e-05
15:68155644 A G 0.029605 1.0251e-04
15:68155710 G A 1.703789 -4.1962e-05
15:68161137 T C 0.077239 1.9913e-05
15:68170062 A G 0.086006 9.3332e-05
15:68176566 T C 1.826865 -4.5162e-06
15:68176726 T C 0.029196 -8.8407e-05
15:68180510 A G 0.032850 -7.8022e-05
15:68183790 G A 0.157906 -1.2195e-04
15:68198911 T C 0.902997 -3.5504e-05
15:68199082 C A 0.129002 -1.3090e-05
15:68199288 C T 0.092819 -3.3973e-05
15:68211550 A G 0.171470 2.3142e-07
15:68226183 T C 0.146682 -3.5424e-05
15:68226431 T G 0.022035 1.7348e-06
15:68228463 C T 0.068612 1.4291e-05
15:68230533 A G 0.062069 3.0354e-05
15:68232445 T C 0.039968 -5.5009e-05
15:68235646 T C 0.983502 -7.1540e-05
15:68236749 A G 0.080426 1.9654e-04
15:68237047 A G 1.021334 -7.4770e-05
15:68262128 T C 0.094059 2.6169e-05
15:68265049 A G 1.257236 -3.0168e-05
15:68269821 A G 0.041896 -1.0418e-06
15:68273740 G A 0.151664 -2.7548e-05
15:68273819 T C 0.940440 7.3107e-06
15:68285356 G A 0.187614 -1.9550e-05
15:68287324 A G 0.050014 7.1544e-06
15:68288459 C T 1.061241 1.0603e-05
15:68303364 C T 0.923994 -1.1515e-05
15:68310695 A C 0.048871 2.3675e-06
15:68314919 T C 0.992853 -8.0849e-06
15:68317407 G A 0.515335 4.0880e-05
15:68334891 C T 0.041088 1.1945e-05
15:68336649 T G 0.136104 -1.7825e-05
15:68343744 C T 0.043071 8.0665e-05
15:68347707 G A 0.096353 8.0537e-05
15:68351048 A C 0.056879 3.9330e-05
15:68353444 C T 1.048995 -1.0727e-05
15:68361633 A G 0.054980 -4.3694e-06
15:68365650 T C 0.039420 -9.7638e-06
15:68367892 A G 0.067226 4.5533e-06
15:68375171 T C 0.589831 9.9233e-06
15:68377126 C T 0.163933 1.2179e-04
15:68379622 G A 0.028595 -5.1708e-05
15:68381444 C T 0.419786 4.3219e-05
15:68382845 T C 0.041052 -2.0910e-06
15:68384227 T G 0.036313 -2.2262e-05
15:68391909 C T 0.247852 -5.4424e-05
15:68395935 G T 0.452318 -2.3065e-07
15:68396047 G A 0.698612 1.2787e-05
15:68404293 C G 0.181853 8.9602e-05
15:68404831 G A 0.175076 -5.7775e-05
15:68417093 A G 0.071835 9.4844e-05
15:68429836 T C 0.101745 -2.7249e-05
15:68440466 C T 0.427732 -1.0440e-05
15:68441485 C T 1.125802 2.8719e-06
15:68446458 G A 0.095088 -6.7048e-06
15:68465642 G A 0.086363 2.8854e-06
15:68467093 A G 0.107808 -5.8960e-05
15:68473808 A G 0.147133 -2.8245e-05
15:68475061 C T 0.078989 -1.6404e-05
15:68499119 A G 0.034093 9.4990e-05
15:68504005 A G 0.035392 -2.2569e-05
15:68507272 A G 1.144991 9.7612e-07
15:68520099 C T 0.054431 1.1423e-05
15:68522443 A G 0.079722 1.4128e-05
15:68524252 C T 0.859394 4.2841e-07
15:68526355 C A 1.120482 -3.3961e-06
15:68531346 G T 0.036479 1.5204e-05
15:68566757 T C 0.836359 -1.9747e-05
15:68567090 A C 0.027991 -2.8007e-05
15:68571631 A G 0.086454 2.0500e-05
15:68580801 A G 1.918876 5.5515e-06
15:68593072 A C 0.092251 1.5112e-05
15:68597127 C T 0.687986 1.8875e-05
15:68605169 A G 1.187445 1.1250e-05
15:68606656 A G 0.841244 3.7975e-05
15:68607424 T C 0.157620 -1.0679e-05
15:68608450 C T 0.155296 4.6509e-05
15:68609647 T G 0.043464 -6.2370e-05
15:68610384 G T 0.059969 -8.6250e-05
15:68611951 G A 0.340603 -9.0638e-06
15:68613922 T C 0.406109 -1.0140e-07
15:68616052 A G 0.020013 2.3326e-05
15:68616610 T C 0.253354 -3.7707e-05
15:68616678 A G 0.517207 3.3613e-05
15:68620047 C T 1.547987 1.8763e-05
15:68624290 A G 0.312998 6.2966e-05
15:68624396 C A 1.628751 3.1688e-07
15:68628049 G T 0.102274 9.6690e-06
15:68628163 T C 0.180707 -8.3234e-06
15:68628713 G A 0.119655 -2.2387e-04
15:68630870 C T 1.672565 -5.9556e-05
15:68631017 C T 1.854662 -1.6088e-04
15:68631894 T C 0.020374 4.7174e-05
15:68632651 T C 1.549986 1.3702e-05
15:68633773 C T 0.460838 8.6788e-06
15:68634757 G T 0.071832 -1.3313e-04
15:68636798 T C 0.635632 5.4610e-05
15:68638101 T C 0.543913 5.5916e-05
15:68639193 A G 0.999153 -4.3737e-05
15:68639385 C T 0.452854 -3.2214e-07
15:68641741 C T 0.037518 1.6320e-05
15:68642220 T C 1.202616 8.6422e-05
15:68645960 A T 0.277674 5.1103e-05
15:68648328 G C 0.028066 -4.5892e-06
15:68649587 A G 1.482916 7.2500e-05
15:68654230 A G 0.048151 1.2725e-04
15:68657637 A G 0.070391 -4.6621e-05
15:68658994 C G 0.369581 3.4083e-05
15:68659451 G A 1.949769 -1.5368e-04
15:68667436 A G 0.462682 2.0790e-04
15:68667716 G A 0.058005 3.4016e-05
15:68671867 C T 0.061215 1.2569e-04
15:68673137 A G 0.026972 1.7072e-05
15:68675187 G A 0.021886 7.8790e-05
15:68677576 T G 1.434389 -1.3242e-05
15:68686333 G A 0.625843 -9.4021e-05
15:68694588 A G 0.072234 -2.9887e-05
15:68695059 A G 0.044795 7.9213e-07
15:68695349 A G 0.282897 -2.3579e-04
15:68695789 A G 0.048962 7.9403e-05
15:68697797 T G 1.038508 -1.4939e-05
15:68699163 A G 0.740002 1.3619e-05
15:68699851 T G 0.020500 -4.9522e-07
15:68704792 T C 0.384177 -2.6752e-06
15:68705697 C T 1.876970 -2.5965e-05
15:68706284 T C 0.839533 -7.4121e-05
15:68707637 A C 0.922498 -6.7147e-05
15:68708179 C T 0.093186 3.4093e-05
15:68711447 T C 0.066174 1.7113e-04
15:68711740 G A 1.534338 1.9385e-05
15:68713065 C T 0.957218 -4.3298e-06
15:68716567 A G 0.522134 -3.3794e-06
15:68717437 A G 0.499310 3.2986e-05
15:68718987 T C 0.131203 -7.5291e-06
15:68720063 T C 0.081511 7.0844e-05
15:68721095 C T 0.159529 -2.1702e-05
15:68722165 C T 0.122238 4.2439e-05
15:68722219 T C 0.054723 -4.7904e-05
15:68722374 C T 0.351401 -3.1310e-05
15:68725397 A C 0.829423 1.5972e-05
15:68729804 A G 0.998896 -1.2917e-05
15:68730259 C T 0.697749 -2.4800e-05
15:68733054 A G 0.166728 -7.3698e-05
15:68733775 G A 0.133962 -3.8472e-05
15:68733816 G A 0.048719 1.8589e-06
15:68735315 A G 0.031072 -3.8035e-05
15:68739639 T C 0.050059 2.0508e-06
15:68753468 A G 0.711832 -5.9073e-05
15:68758265 T C 0.035278 -5.9271e-05
15:68758635 C T 0.125938 -8.6033e-06
15:68760435 T C 0.177679 -1.5159e-05
15:68762297 T C 0.668927 1.4487e-05
15:68763127 A G 0.183083 2.5605e-05
15:68764914 A G 0.369195 5.0197e-05
15:68776296 T C 0.025570 -3.3988e-05
15:68779436 C A 0.999984 2.2923e-05
15:68781680 A G 0.919927 1.7429e-05
15:68782034 A G 0.498255 2.7031e-05
15:68783863 A G 0.041526 8.4680e-06
15:68786285 T G 0.310005 3.0860e-05
15:68790776 C A 0.027105 -7.0765e-05
15:68794973 A G 0.091300 6.7352e-05
15:68797792 T C 0.081280 -1.4130e-05
15:68801695 T G 0.063610 5.6554e-05
15:68803448 A G 0.035317 -3.3798e-05
15:68805429 C T 0.411107 1.3899e-05
15:68809587 T C 0.302202 6.3047e-05
15:68827820 T G 0.262835 8.4990e-06
15:68831288 G A 0.046544 5.1098e-05
15:68833135 C G 0.047294 -4.2162e-05
15:68837697 A C 1.933868 8.8948e-06
15:68841031 A G 0.411694 -5.5021e-06
15:68841789 C T 1.925422 -6.8200e-06
15:68843186 C T 0.416144 -1.6478e-05
15:68843506 G C 0.069985 -1.0978e-06
15:68853062 T C 1.035518 -1.3949e-05
15:68853451 A G 1.593473 -6.1484e-05
15:68864083 C T 1.414077 -2.9179e-05
15:68870315 G T 0.457047 3.6683e-05
15:68876075 G A 0.066544 -1.0434e-04
15:68877435 G A 1.420925 -9.3546e-05
15:68881947 A G 0.442672 -1.3900e-04
15:68885583 C T 1.740135 -2.6996e-06
15:68885857 T G 0.065343 -9.4107e-06
15:68886464 A G 0.055739 1.0915e-05
15:68888304 T C 0.027475 -4.3384e-05
15:68888776 T C 0.737286 3.1880e-04
15:68892989 T C 0.190133 -6.5968e-05
15:68894271 G T 0.121034 2.1329e-05
15:68894559 T C 0.276499 -1.3726e-04
15:68895083 G A 0.033999 -7.6574e-05
15:68895529 A G 0.062614 -1.3158e-06
15:68899723 A G 0.080465 -4.9384e-06
15:68900280 G T 0.264964 6.5833e-05
15:68904443 A G 0.041646 -1.0048e-04
15:68904726 C A 0.123274 -6.5983e-05
15:68906888 G A 0.096350 -2.3098e-04
15:68916086 T C 0.248440 7.4425e-05
15:68919321 A G 0.671277 -7.3066e-06
15:68921557 T G 0.062513 2.7182e-05
15:68922048 A G 0.079352 -5.7432e-05
15:68922620 A G 0.062854 2.5944e-05
15:68924030 G T 0.662909 2.4758e-05
15:68925525 C T 0.431685 -3.4583e-05
15:68926583 C T 0.053091 -7.6192e-05
15:68928406 T C 0.092962 3.2900e-05
15:68929796 A G 0.185517 4.8968e-05
15:68930593 C T 1.245567 6.6525e-05
15:68931987 A G 0.032704 -3.4675e-05
15:68934681 A G 0.499661 -5.1379e-05
15:68939711 G A 0.046005 -1.1653e-04
15:68944026 T C 0.043464 6.0259e-05
15:68946251 A G 0.069780 -6.2379e-06
15:68947565 C T 0.569357 1.0109e-04
15:68949901 T C 1.013363 5.6556e-05
15:68955883 G A 0.025888 4.1190e-05
15:68957142 G A 1.851741 1.0031e-04
15:68964382 T C 0.454717 -6.2147e-05
15:68967289 A G 0.049852 -9.0363e-06
15:68967989 C T 1.376325 5.2508e-04
15:68970456 G A 0.042922 4.7750e-05
15:68973925 T C 0.040439 -3.5681e-05
15:68978346 C A 0.512112 -7.6903e-05
15:68980963 T C 0.101404 5.5234e-05
15:68984187 A G 0.271783 -2.1838e-05
15:68997513 G A 1.412441 1.5251e-04
15:69003582 C T 1.920778 1.5255e-04
15:69004533 A G 0.091803 -3.1182e-06
15:69005442 T C 0.064000 2.9376e-05
15:69008251 G A 0.342180 3.4658e-05
15:69008812 A G 0.057041 -3.4185e-05
15:69010378 T C 0.080378 5.9499e-05
15:69012309 A G 0.044376 -1.0358e-04
15:69014719 A G 1.924374 1.7461e-04
15:69018679 T C 0.075444 -4.1877e-05
15:69018959 T A 0.584437 1.5178e-04
15:69021194 T G 0.937704 -1.5276e-05
15:69021461 T G 0.399581 -7.8862e-05
15:69022475 A G 0.938237 -1.1822e-05
15:69023067 A G 0.557929 2.9050e-04
15:69023669 A G 0.046453 -4.7269e-06
15:69026128 A G 1.862880 -3.0717e-06
15:69027151 G T 1.816144 1.3541e-05
15:69035718 C G 0.041585 1.1006e-04
15:69041611 T C 1.054691 1.8011e-04
15:69041812 T C 0.074678 -2.4674e-05
15:69042193 G A 0.099638 9.8769e-07
15:69043974 A G 0.043675 3.7126e-05
15:69046671 G A 0.041727 -2.0181e-05
15:69047201 G A 0.046583 7.9754e-06
15:69048563 A G 0.061247 -2.2411e-05
15:69050699 T C 0.036460 -1.5026e-05
15:69050826 T C 1.071747 5.8058e-04
15:69059851 C T 1.123491 1.8912e-04
15:69060139 T C 1.926315 -1.2476e-05
15:69060188 C T 1.954611 -4.1567e-05
15:69060248 T C 1.938334 -4.2672e-05
15:69060938 C T 1.828991 5.2669e-05
15:69061210 C T 1.660585 -6.5859e-06
15:69065718 C T 0.043097 1.1741e-04
15:69070536 T C 1.864837 -2.8057e-05
15:69075551 T G 0.024788 -6.7687e-05
15:69077032 G C 0.116902 -5.1557e-05
15:69081504 G A 0.160746 -1.1451e-04
15:69085533 C T 0.153829 -2.0575e-04
15:69088873 A C 1.913523 -1.8105e-04
15:69094581 T C 1.100625 2.7773e-05
15:69097312 C T 0.076687 2.5182e-06
15:69097606 A G 0.646012 -1.0673e-05
15:69097792 C A 1.926607 -5.0100e-05
15:69098408 A G 0.045733 9.1640e-05
15:69098859 T C 1.969866 4.5243e-06
15:69104434 A C 0.629919 -2.2726e-05
15:69105109 A G 1.969694 -7.5323e-06
15:69106817 C A 1.970162 -2.1106e-06
15:69123545 C T 1.917019 -8.0715e-05
15:69132159 A G 0.705162 -2.2033e-05
15:69147146 A G 1.166770 -2.3240e-06
15:69159150 G A 0.051345 1.5833e-04
15:69174237 C T 0.744280 1.2591e-05
15:69178312 T C 1.896525 -1.3929e-05
15:69179625 C T 1.181817 -1.1711e-05
15:69191574 G A 0.100394 1.3308e-06
15:69200263 T C 0.721417 3.5629e-05
15:69206318 G A 0.117564 3.3105e-05
15:69222383 T C 0.066230 3.4531e-05
15:69223394 A G 0.037910 -6.8290e-05
15:69227997 G A 0.079362 2.8271e-06
15:69232983 G A 0.045746 4.7955e-05
15:69238445 A G 1.213379 -2.8791e-05
15:69249212 A G 0.023048 -4.5940e-05
15:69251376 G T 0.066765 -5.2406e-05
15:69280452 T C 0.068829 1.2880e-05
15:69282268 T C 0.097113 3.2146e-05
15:69283532 A G 0.062815 -6.2921e-05
15:69292686 A G 0.066197 -8.5736e-05
15:69307022 C A 0.131190 1.4253e-05
15:69311528 A G 0.026232 -3.8015e-06
15:69315443 T C 1.121067 -2.9072e-05
15:69325606 C A 0.021143 -1.8239e-05
15:69327998 T C 1.920057 -9.2724e-05
15:69328226 T C 1.122462 -1.8490e-05
15:69337024 A G 0.040945 2.7348e-05
15:69350475 C A 0.614151 8.1279e-05
15:69356779 G A 0.054782 4.4298e-05
15:69380359 T C 0.030900 1.2380e-05
15:69382217 T G 1.209348 -8.3072e-05
15:69387775 T C 1.886340 -9.4513e-05
15:69388253 G A 1.932706 -1.0946e-04
15:69388940 C G 0.090560 4.8690e-06
15:69395876 T C 0.777828 8.1695e-05
15:69398783 A G 0.259748 5.2573e-05
15:69399885 T C 0.023752 -2.0796e-05
15:69411315 C T 1.440004 -2.7850e-05
15:69411452 C T 1.918597 5.9436e-05
15:69427201 G C 1.907950 3.6751e-05
15:69429408 G A 0.053055 -5.5947e-05
15:69432754 A G 0.039575 -1.1405e-04
15:69435858 T C 0.046794 3.2342e-05
15:69444978 A G 1.431029 -4.4399e-06
15:69446861 C T 0.030439 -8.8280e-05
15:69448026 T C 0.091066 5.8001e-05
15:69490376 A G 0.045450 -2.9958e-05
15:69491467 G T 1.564037 1.2061e-05
15:69499183 G A 0.235697 6.2266e-05
15:69502282 A G 0.081423 2.1535e-04
15:69508454 C T 0.037660 -6.8932e-05
15:69512918 G T 0.071835 5.5813e-05
15:69515050 G A 0.027245 -8.2429e-06
15:69515161 G A 0.040686 -1.1313e-04
15:69528964 C T 1.310774 -4.2762e-06
15:69530458 G A 1.545614 4.3200e-05
15:69532308 G A 0.067443 -1.6562e-04
15:69533193 G A 0.109096 4.8755e-06
15:69540339 C T 0.083585 -1.8023e-05
15:69548338 G A 0.029299 -1.2870e-04
15:69555364 C A 0.128928 6.0343e-05
15:69558040 C T 0.077187 -3.1938e-05
15:69561518 A G 1.544881 3.0397e-05
15:69564016 G A 0.093900 1.1664e-05
15:69570806 T G 0.082364 2.4512e-04
15:69570952 C T 0.063247 -1.0715e-04
15:69580348 G A 0.111904 -5.1715e-06
15:69581425 C A 0.031925 -1.1222e-04
15:69587410 G A 0.189773 4.0062e-05
15:69588927 C T 0.224142 -5.1062e-07
15:69592267 C T 1.242412 2.4543e-06
15:69595696 A G 0.051880 3.8780e-05
15:69596069 C T 1.455343 1.1142e-05
15:69597931 A G 0.568902 -7.9091e-05
15:69600659 A G 0.743946 7.2714e-06
15:69622264 C T 0.036008 6.4816e-05
15:69625270 A G 0.264094 9.8357e-05
15:69632107 T C 1.560626 5.8932e-05
15:69650053 T C 1.925383 9.3574e-05
15:69650218 A C 0.036641 -1.0284e-04
15:69650898 A G 0.590847 -2.2851e-05
15:69652451 A G 0.065688 -1.0423e-04
15:69667911 C G 0.117308 5.7168e-06
15:69681297 C T 0.023752 1.2802e-07
15:69686899 C T 0.062812 -4.5290e-05
15:69707451 G A 0.056074 -1.2314e-03
15:69709748 A C 0.036372 1.4854e-05
15:69709792 T C 0.159412 1.3467e-05
15:69725358 T C 0.113994 1.5313e-05
15:69728530 C A 0.063013 -2.0523e-05
15:69732736 T C 1.948272 2.8485e-07
15:69745852 G A 0.159214 7.8689e-05
15:69747406 T G 0.074961 5.2043e-05
15:69749924 T C 0.032328 7.2402e-06
15:69757766 T C 0.034889 -8.6992e-05
15:69759009 T C 0.055707 -4.4280e-06
15:69769635 C T 0.665343 9.4155e-06
15:69771931 T A 0.069716 -3.9293e-05
15:69786406 G A 0.071864 -5.2768e-05
15:69787027 A C 0.086444 -7.4990e-05
15:69789974 A G 0.026125 -2.3727e-05
15:69800722 T G 0.040134 1.5731e-04
15:69810310 T C 0.128324 1.4975e-04
15:69830654 G A 0.096308 -8.1845e-05
15:69830696 T G 1.774365 3.4823e-05
15:69831951 C G 0.211000 -6.7275e-07
15:69852234 T C 0.328925 -1.0380e-05
15:69855905 G A 0.124004 5.5830e-05
15:69863144 A G 1.558474 1.4524e-05
15:69864893 C T 0.028874 -7.2882e-05
15:69870287 A G 0.126338 4.8471e-05
15:69871801 T C 0.097548 2.8603e-05
15:69873164 A G 0.022633 -1.5791e-05
15:69877445 T C 0.101235 3.3739e-05
15:69879716 A G 0.035054 -5.7133e-06
15:69879791 A G 0.172677 -5.0784e-05
15:69882663 A G 1.660063 -1.6924e-05
15:69891096 C A 0.040121 1.2006e-04
15:69894793 T C 0.057216 -1.8902e-05
15:69900146 T G 0.460770 -8.6209e-05
15:69919008 G A 0.341229 -1.8454e-05
15:69920463 A G 0.101884 -4.8078e-05
15:69921795 C T 0.025395 3.2430e-05
15:69923412 A G 0.097369 3.1345e-06
15:69927825 A G 0.153492 1.5441e-04
15:69929692 C T 0.086986 -2.5065e-04
15:69930728 A G 0.531274 -4.7935e-05
15:69931803 T G 1.462286 3.8156e-05
15:69933250 A G 0.057313 -2.6432e-04
15:69936071 G A 0.742995 1.1618e-06
15:69936117 C A 0.679803 -2.1113e-06
15:69938058 G A 0.585141 2.8313e-05
15:69944500 C T 0.168545 -3.1100e-04
15:69948950 A G 0.133537 2.3779e-05
15:69949274 T C 0.061562 -1.3849e-05
15:69949516 C T 0.786241 -2.5656e-05
15:69951375 A G 0.182499 -2.2218e-05
15:69951728 G A 0.734676 5.5139e-05
15:69951804 A G 0.044353 5.6498e-05
15:69955997 C T 0.056911 -8.5099e-06
15:69957033 G A 0.500875 2.6221e-06
15:69957528 T C 0.024866 5.2180e-05
15:69962989 T G 0.087359 3.3691e-05
15:69965071 G A 0.062309 1.6738e-05
15:69966382 C T 0.074617 5.1726e-05
15:69969941 T G 0.026391 8.3360e-06
15:69972147 T C 0.044343 -2.0799e-05
15:69972289 T C 0.092764 2.0977e-05
15:69972338 G A 0.221256 9.8353e-05
15:69972958 T C 1.284179 5.9452e-06
15:69979587 G A 0.031448 5.6158e-05
15:69979829 T C 0.080586 -3.5278e-05
15:69982656 G T 0.882088 3.1071e-05
15:69983517 A G 0.025142 5.4482e-06
15:69984013 C T 0.031610 -2.0564e-05
15:69987267 G A 0.032243 -4.4368e-05
15:69989010 A G 0.028715 4.4296e-05
15:69991233 G T 0.047982 -3.8958e-05
15:69995344 A C 0.986105 -1.8162e-05
15:70006873 A G 0.448105 -4.7997e-05
15:70018990 G A 1.232711 -3.9798e-06
15:70031006 C T 0.418322 -3.1826e-05
15:70032124 A G 0.044246 -7.8469e-07
15:70036589 A G 0.941278 -3.0947e-05
15:70042317 A C 0.067233 -3.9021e-05
15:70043997 T C 0.075727 5.6393e-06
15:70044495 G A 1.149275 4.3800e-06
15:70048157 C A 0.208429 8.0739e-05
15:70048984 G A 1.135036 1.7247e-05
15:70049424 T C 0.585972 8.0767e-05
15:70050127 C T 0.417313 1.4159e-05
15:70050973 T G 0.360165 -1.7923e-05
15:70051992 A G 0.167831 1.7673e-05
15:70052155 A G 0.042159 5.2150e-06
15:70054103 G A 0.893510 -7.4201e-05
15:70057221 A G 0.029770 1.1976e-05
15:70069506 G A 0.503062 3.9821e-05
15:70069729 C T 0.315507 -1.2637e-05
15:70073200 G A 0.169613 -1.8856e-05
15:70073733 A G 0.050384 3.5994e-06
15:70073825 G A 0.043857 1.1115e-06
15:70078519 A G 0.026914 2.9147e-05
15:70079816 G T 1.171197 3.4351e-05
15:70084137 G A 0.609750 -1.4053e-05
15:70085103 T G 1.488460 5.1559e-05
15:70088227 C T 1.632204 3.8338e-05
15:70094885 C T 1.619692 3.2723e-05
15:70096332 T C 0.025697 4.2298e-07
15:70097675 C T 0.134287 2.3750e-05
15:70108427 T C 0.043026 -2.1409e-05
15:70110133 G A 0.469112 -2.0381e-06
15:70111573 G A 0.271666 -1.9687e-06
15:70111642 T C 0.063393 -1.0249e-04
15:70113197 G A 0.049589 -2.2847e-05
15:70115782 T C 0.075542 -3.4899e-05
15:70120907 C T 0.084380 1.4515e-04
15:70122080 A G 0.027774 1.1552e-04
15:70123924 T C 0.295484 -1.4261e-05
15:70125926 C T 0.607082 -8.4322e-06
15:70126116 C T 0.531998 -4.3599e-05
15:70127749 A G 0.217852 -6.1979e-06
15:70128555 A G 0.136237 -2.2660e-04
15:70129604 A T 0.548078 -5.3901e-06
15:70130103 C T 0.217384 5.1218e-05
15:70131310 G A 0.266905 7.9754e-06
15:70131759 C T 0.070598 -7.2133e-06
15:70132706 A G 0.080410 6.7201e-05
15:70135249 G A 0.220026 1.4709e-04
15:70136916 G A 0.050887 7.4084e-06
15:70141702 T C 0.886324 -8.2819e-05
15:70145758 A G 0.410510 5.2178e-06
15:70149956 G A 0.068833 5.4329e-06
15:70153086 C T 0.717714 -2.3263e-07
15:70154244 A G 0.030997 6.1076e-05
15:70155954 G A 0.354394 -1.3642e-05
15:70160526 T C 0.099064 1.3546e-05
15:70160652 A G 0.058995 5.6218e-05
15:70163306 A G 0.047810 8.3860e-05
15:70165721 T C 1.823149 -1.8759e-05
15:70166631 T C 0.046190 3.3211e-05
15:70171114 A G 0.442510 5.6474e-06
15:70178694 T G 0.139058 3.7422e-05
15:70184862 C G 0.057651 3.8165e-05
15:70188673 C T 0.443879 -1.0019e-04
15:70188743 T G 1.605709 -2.1890e-06
15:70202859 A G 0.487122 7.7727e-05
15:70208562 C T 1.406560 7.3795e-05
15:70209965 C T 0.565040 -4.0377e-05
15:70210192 T G 0.088233 -1.0527e-05
15:70211620 T C 0.028358 4.3690e-05
15:70212712 A C 0.527295 -4.0956e-05
15:70213289 C T 0.025609 -1.2722e-04
15:70222702 A G 0.110852 3.7279e-06
15:70224051 G A 0.788228 -2.2896e-05
15:70225773 G A 0.370584 -6.6187e-05
15:70231557 T C 0.388231 7.3814e-05
15:70231695 G A 0.272250 -8.6800e-05
15:70236350 T C 0.045499 2.5333e-05
15:70236968 C T 0.521573 -9.9034e-04
15:70256528 A G 0.058222 1.7005e-05
15:70257747 A G 0.067031 1.9147e-05
15:70261228 C T 1.301595 -8.6146e-05
15:70264186 G A 0.030601 6.5237e-05
15:70267149 A G 0.125828 4.7692e-05
15:70267803 G A 0.750619 4.0270e-05
15:70268938 G A 0.345101 -9.3249e-05
15:70273395 T G 0.130450 -2.9184e-05
15:70275976 C G 0.226083 2.0075e-06
15:70279112 G A 0.029059 3.6298e-05
15:70282881 A G 0.354611 2.0985e-05
15:70286917 C A 0.427888 5.5814e-05
15:70288607 C T 1.275347 -1.2152e-05
15:70290028 T C 0.320093 -4.7308e-07
15:70292010 A G 1.133037 -2.3961e-05
15:70292324 A C 0.103695 1.2124e-05
15:70292710 T C 0.680018 1.8019e-05
15:70293943 G T 0.074260 -6.2924e-05
15:70294112 G A 1.364079 4.6552e-04
15:70294488 C T 0.077372 -1.7012e-05
15:70296301 T C 1.039718 -2.4729e-05
15:70298698 T C 0.085616 7.5935e-06
15:70299168 T C 0.227316 1.8974e-04
15:70302636 T C 0.178331 1.5026e-05
15:70305117 C T 0.128782 -5.4997e-05
15:70308009 G A 0.042915 4.0454e-05
15:70309287 A G 0.081842 -3.0355e-05
15:70312979 C T 0.285578 2.2757e-05
15:70315527 C G 0.159146 7.9816e-05
15:70315909 T C 0.024775 -1.5070e-04
15:70317102 T C 0.045077 1.1742e-04
15:70318526 T C 0.297480 3.0751e-05
15:70319195 A G 0.331966 3.5651e-05
15:70325628 C T 0.154628 -7.2188e-05
15:70325745 G T 0.162145 4.6758e-05
15:70328290 T C 0.053052 -3.0987e-05
15:70328345 T C 0.266694 3.6881e-05
15:70328915 A G 0.030971 6.4828e-05
15:70329446 A G 0.599422 -1.0598e-05
15:70332807 G A 0.216099 -1.7189e-05
15:70338485 C T 0.610737 -4.3545e-05
15:70339254 T G 0.950720 1.6012e-05
15:70339296 G A 1.843581 -2.5908e-05
15:70339381 A C 0.156341 1.8004e-05
15:70339603 C T 0.634080 -7.1103e-05
15:70339890 T C 0.067223 4.7892e-05
15:70340033 G A 0.064360 -7.2546e-05
15:70340511 A G 1.832438 -2.9006e-05
15:70345281 C T 0.493358 2.3745e-05
15:70346291 T C 0.032026 2.1807e-05
15:70354933 A G 0.830818 1.2025e-05
15:70356128 G T 0.075243 2.9738e-05
15:70364309 A C 0.028926 1.4958e-05
15:70365762 C T 0.291128 1.8275e-05
15:70370843 T C 0.052620 -4.3930e-05
15:70372897 C T 0.031448 1.5347e-05
15:70374055 A G 1.342213 -2.0726e-06
15:70375181 G C 0.059047 9.4124e-05
15:70378515 A G 0.151804 2.1600e-06
15:70379533 C A 0.485717 -5.3588e-06
15:70379926 A G 0.037820 -5.1570e-05
15:70381966 C T 0.032376 -2.3155e-05
15:70382012 T C 1.906230 -6.5143e-05
15:70384793 T C 0.035301 -3.6206e-05
15:70387560 C A 0.298856 -8.1733e-07
15:70391877 G A 1.367241 2.2408e-05
15:70394283 A G 0.066742 -7.1867e-05
15:70397191 A G 0.058148 1.3312e-05
15:70399191 A G 0.114913 -3.3749e-04
15:70399844 A G 0.123842 -6.6086e-06
15:70402087 T C 0.070332 4.2384e-05
15:70402309 C T 0.217050 -7.7625e-04
15:70405692 T A 0.050767 6.7748e-05
15:70407822 A G 1.508233 9.0177e-05
15:70407916 T C 0.571165 -2.3621e-05
15:70408476 T G 1.338220 -3.1893e-05
15:70409161 C T 0.209757 5.5920e-06
15:70413583 A G 0.877333 2.5955e-05
15:70416165 A G 0.066885 1.3706e-04
15:70417542 G A 0.031818 1.9025e-05
15:70425472 A G 0.071728 1.2412e-05
15:70426243 T C 0.829715 -3.7691e-05
15:70426659 A G 0.572603 -1.2377e-05
15:70427343 G C 0.492692 4.0553e-05
15:70431773 T G 0.782671 1.1881e-04
15:70432192 G A 1.455908 -2.3438e-05
15:70432933 G A 0.062860 -7.8252e-06
15:70433042 A G 0.144222 3.4012e-05
15:70437020 G A 0.204395 -1.2315e-05
15:70437081 A G 0.031685 8.3600e-05
15:70437333 G C 0.452468 1.5248e-05
15:70437887 C T 0.328778 6.0198e-06
15:70438972 C T 0.835979 -4.5217e-06
15:70441249 G C 1.799279 -1.5389e-06
15:70441251 C A 0.153764 -3.0606e-05
15:70447847 C A 0.666418 -1.0328e-05
15:70448366 A C 0.290115 4.2458e-05
15:70451757 T C 0.136776 6.2753e-05
15:70452945 C A 0.487892 1.1038e-04
15:70453600 T C 0.128830 4.7928e-05
15:70454872 T C 0.052740 -1.5276e-05
15:70455488 C T 0.052743 2.5653e-05
15:70457406 C T 1.071777 -4.0433e-05
15:70458576 C T 0.456038 -1.0781e-04
15:70458723 T C 0.065107 -3.8342e-05
15:70460009 A G 0.526893 1.8769e-05
15:70462952 A G 0.066596 -1.3584e-05
15:70463019 C T 0.581217 4.6845e-05
15:70465484 T C 0.228897 -3.4045e-05
15:70472602 T C 0.535857 9.3728e-06
15:70474017 G T 0.051559 -4.4435e-05
15:70475138 T C 0.118454 -2.3537e-04
15:70477713 C T 0.670261 -1.7202e-04
15:70480319 A G 0.047463 -1.9561e-05
15:70480614 A C 0.241380 -9.6507e-05
15:70487475 T C 0.079949 -5.2235e-05
15:70492568 C T 0.646375 -1.0343e-04
15:70492583 T C 0.053610 3.4210e-05
15:70495204 C T 0.145504 -3.6745e-05
15:70495956 T C 0.219718 1.5156e-05
15:70500600 G T 0.620286 6.8925e-05
15:70500695 T C 0.028978 1.9800e-06
15:70503785 T C 0.193272 -3.7560e-05
15:70504875 C T 0.160408 -3.9894e-05
15:70508290 T C 0.732774 -2.7419e-05
15:70510981 C T 0.060942 -6.1768e-05
15:70515669 G A 0.022324 -2.5299e-05
15:70525659 T C 0.298194 5.4400e-06
15:70527265 A G 0.029173 -3.4337e-05
15:70533457 G T 0.165056 -8.7748e-05
15:70536499 A G 0.036005 8.6994e-06
15:70542020 C T 1.189808 9.1427e-05
15:70548721 A G 0.882906 1.4240e-05
15:70552250 T C 0.208406 -1.5584e-04
15:70555521 C T 1.045875 -7.8730e-06
15:70560444 G A 0.147545 -2.7123e-05
15:70570554 T C 0.162015 3.1102e-06
15:70570882 A G 0.039056 -7.9765e-05
15:70573257 T C 1.016271 -1.0765e-04
15:70574928 C A 1.814960 6.8904e-05
15:70576138 A G 1.042467 -1.6923e-05
15:70584915 A G 0.050150 -5.0293e-05
15:70585376 G A 0.119651 -5.0265e-05
15:70585619 G A 0.176189 1.3569e-05
15:70588741 C T 0.051656 1.1743e-04
15:70590001 A G 1.234106 -4.1185e-05
15:70593250 G A 0.353699 -1.1375e-05
15:70599238 C T 0.045843 -4.0072e-05
15:70599743 A G 0.058816 -1.3608e-05
15:70600047 A C 0.087327 1.2143e-05
15:70606201 C T 0.406972 1.6771e-04
15:70611220 A G 0.064152 -5.4244e-05
15:70622331 C T 0.795511 3.7829e-05
15:70626669 T C 0.033529 1.2481e-05
15:70629266 A C 0.094653 -5.6481e-05
15:70629334 G C 0.074195 2.2202e-05
15:70630793 A G 0.020552 -7.6438e-05
15:70634116 A G 1.702371 -2.4826e-05
15:70634807 T C 0.140246 2.1187e-05
15:70634812 G A 0.048553 -6.1612e-06
15:70643964 G A 0.050225 -2.1320e-05
15:70647248 C G 0.137733 -3.5016e-05
15:70649109 A G 0.070436 -9.1544e-05
15:70654939 T C 1.054480 -1.0637e-06
15:70654998 C T 0.060485 3.9168e-05
15:70667835 G A 0.095036 1.5788e-05
15:70670688 A G 1.046697 4.5753e-05
15:70671669 C A 0.937321 7.3356e-05
15:70672856 A C 0.886908 4.5041e-05
15:70674559 T C 0.066333 9.5628e-05
15:70674593 T C 0.946254 9.8431e-05
15:70679010 T C 0.079514 -4.7661e-05
15:70680443 A G 0.047528 -5.7700e-05
15:70691421 G T 0.105471 1.1339e-04
15:70697945 A C 0.733563 -7.5906e-05
15:70701348 A G 0.058670 7.7492e-05
15:70703643 A G 0.045307 7.0782e-05
15:70713410 C T 0.055411 5.8514e-05
15:70715900 G A 0.387040 -8.9476e-05
15:70716675 T C 0.075876 -5.5479e-06
15:70721927 T C 1.566517 -9.9252e-05
15:70722150 T C 0.080602 -6.7581e-07
15:70730090 A G 0.045963 4.3820e-05
15:70734621 T C 0.185310 3.8753e-05
15:70744437 T C 1.232396 -1.7789e-06
15:70744936 T C 0.067268 2.6818e-04
15:70748544 C T 0.578159 -3.4189e-05
15:70748652 A G 0.092296 -3.4908e-05
15:70753430 A G 0.062341 4.6737e-06
15:70754800 C T 0.162291 4.1981e-05
15:70757098 A G 0.160834 4.9331e-05
15:70757923 C T 1.232561 -8.5091e-07
15:70766216 T C 0.120933 6.3820e-05
15:70767674 T C 0.089531 -2.3715e-06
15:70767939 C T 0.500287 -3.5546e-04
15:70767990 C T 0.181847 3.9049e-05
15:70768152 A C 1.835190 -2.9067e-05
15:70769204 A C 0.817758 3.8970e-05
15:70770766 A G 0.504896 -1.5329e-05
15:70777134 C T 1.520700 1.1337e-05
15:70790816 A G 0.189857 -7.4761e-05
15:70791102 T C 0.046223 1.3047e-05
15:70798142 T C 1.533718 8.2303e-06
15:70807111 T C 0.048164 -2.5934e-05
15:70809722 C T 0.206420 1.1531e-05
15:70810984 G A 0.451306 -2.4232e-05
15:70811988 A G 0.190334 -5.3636e-05
15:70818903 A G 0.084708 -4.7950e-05
15:70824902 T C 0.028735 2.7366e-05
15:70826537 G T 0.801542 2.0739e-05
15:70845589 A G 0.046778 -9.6511e-05
15:70845993 C T 0.112063 1.0493e-04
15:70848838 A G 0.331596 -1.4667e-05
15:70858372 G A 0.397426 4.4247e-05
15:70862128 T C 0.066674 -8.5318e-06
15:70862224 A G 0.066350 5.9154e-05
15:70865957 A G 0.035298 -1.2028e-05
15:70870920 T C 0.029189 1.0045e-04
15:70873273 A C 0.067716 -7.7611e-05
15:70876933 T C 0.083481 -1.5745e-05
15:70878225 A G 0.041211 -5.2435e-05
15:70881063 G T 0.056570 -1.0295e-04
15:70881377 G A 1.376293 -2.7417e-05
15:70891852 C T 0.044301 -1.0898e-05
15:70894947 G A 0.423558 2.0109e-05
15:70902510 A G 0.039793 -4.1089e-05
15:70914929 A G 0.072783 -6.3569e-06
15:70917533 T C 0.054931 -8.7662e-05
15:70917943 A G 0.046635 -2.6116e-05
15:70921196 T C 0.030390 1.5340e-05
15:70930844 A G 0.043097 -3.1714e-06
15:70936122 A G 1.749701 -3.2180e-04
15:70936917 T C 0.907993 -4.7738e-05
15:70939604 A G 0.027862 1.0776e-04
15:70944522 C T 0.069475 1.0138e-05
15:70952463 T C 0.037599 1.0612e-04
15:70958944 A G 0.049660 -2.5574e-05
15:70962597 C A 0.035259 3.9265e-05
15:70964248 C T 0.053578 7.2655e-05
15:70967554 T G 1.473451 -6.3222e-05
15:70974800 C A 0.123816 -8.2468e-05
15:70979832 C T 0.073266 -7.2152e-05
15:70984182 C T 0.030877 2.2208e-05
15:70988084 G A 0.022029 1.6151e-04
15:70996524 T C 0.041929 -1.6587e-05
15:71003722 T C 0.087330 -1.8661e-05
15:71016383 C T 0.621438 -4.9534e-06
15:71019117 C T 0.181538 -1.0459e-05
15:71019896 A C 0.051659 -3.3383e-05
15:71045302 T C 0.046982 5.0873e-05
15:71045468 T C 1.766744 -2.2653e-04
15:71053445 G C 1.898736 -7.5952e-05
15:71055601 C T 0.373524 4.9526e-06
15:71060570 T C 0.219432 -2.8839e-05
15:71071119 C A 0.164998 3.0202e-05
15:71074881 G T 0.130651 -4.6186e-05
15:71099043 C T 1.976111 1.2584e-04
15:71102169 T C 0.235547 -1.8657e-05
15:71108135 T C 0.036846 -1.9267e-05
15:71109147 T C 1.206365 -1.3042e-05
15:71137951 C T 0.090209 2.6171e-05
15:71139706 T C 1.050520 -8.5973e-06
15:71144966 A C 0.039640 -1.9531e-05
15:71156953 T C 1.201389 -1.4074e-05
15:71167122 G A 0.039128 -5.3330e-05
15:71175167 A G 0.023395 -2.0779e-06
15:71176306 C T 0.090388 4.9761e-06
15:71184495 G A 0.829893 7.7401e-06
15:71188935 A G 0.045574 -9.9514e-06
15:71191609 G A 0.113455 -3.7923e-05
15:71200266 G C 0.065107 3.3174e-05
15:71256913 G T 0.040835 5.2229e-05
15:71258179 C T 0.046070 6.3811e-05
15:71259457 T C 0.141450 5.3715e-05
15:71268348 G A 0.097820 1.0821e-05
15:71276886 T C 0.095587 -1.6842e-05
15:71283789 C T 1.979678 1.6163e-04
15:71309593 G A 0.955971 -2.2673e-06
15:71312941 T G 1.721777 1.9582e-05
15:71313603 A G 0.033087 -1.8124e-05
15:71333514 T C 0.045872 -2.8711e-05
15:71348364 G A 0.166361 3.2655e-05
15:71363704 T G 1.724799 2.7818e-05
15:71369643 G A 0.040916 2.5258e-05
15:71372355 G A 0.041796 2.2880e-05
15:71375818 T C 0.094000 -8.1150e-06
15:71403406 C T 0.289456 -2.5959e-05
15:71410495 G A 0.879690 -1.0015e-05
15:71415282 T G 0.107778 -4.2188e-05
15:71416160 T G 0.037154 -8.7128e-05
15:71417604 T G 0.250432 -9.7435e-07
15:71418468 T C 0.062185 -6.9230e-05
15:71421192 G A 0.044477 5.6066e-05
15:71425208 A G 0.072023 -6.6034e-05
15:71426273 A G 0.108587 -6.2277e-05
15:71428890 C T 0.207040 2.3637e-05
15:71429529 T C 0.093263 -4.0984e-06
15:71431976 T C 0.036320 -3.3469e-05
15:71432007 A T 0.109473 -9.1288e-05
15:71432376 G T 0.069758 2.1084e-05
15:71432428 G A 0.039407 2.6006e-05
15:71433080 T C 0.053918 -3.2133e-05
15:71434029 A T 0.109577 -6.4417e-05
15:71437710 A G 0.035648 -3.6938e-05
15:71439785 G A 0.312809 -1.2085e-05
15:71441544 A G 1.065360 -8.6590e-06
15:71442512 A C 0.030857 -4.4760e-05
15:71444472 G A 0.070663 -1.0513e-04
15:71445332 G A 0.071932 -1.1450e-04
15:71446685 G A 0.066022 -2.5537e-05
15:71448283 C T 0.073318 -7.9839e-05
15:71448891 A G 0.073351 -1.0005e-04
15:71449004 T C 0.071913 -7.8251e-05
15:71460725 G A 0.051971 -8.2101e-05
15:71462866 G A 0.053058 -6.4398e-05
15:71478025 A G 0.052309 -8.6599e-05
15:71483252 G C 0.051591 -8.3939e-05
15:71485352 C G 0.049996 -6.5096e-05
15:71485788 C A 1.928269 5.9950e-05
15:71486931 T C 1.710369 1.6331e-05
15:71487066 G A 0.118347 -4.0256e-05
15:71488471 A G 0.116045 -3.1632e-05
15:71492697 T C 0.024207 -3.2960e-06
15:71495492 A G 0.093987 -4.9224e-05
15:71496833 A G 0.124442 2.2396e-05
15:71497025 A G 0.035651 5.4658e-06
15:71497130 A G 0.147033 -1.1301e-05
15:71499260 G A 1.320525 9.5867e-06
15:71501770 C T 0.066613 1.9194e-05
15:71503382 A G 0.964790 -7.8935e-06
15:71505577 T G 0.430198 -2.1411e-05
15:71511297 G A 0.116357 -3.2624e-05
15:71511663 C G 0.368640 -1.3199e-04
15:71514742 T C 0.038014 -3.1346e-05
15:71514955 A G 0.087788 -7.2088e-05
15:71515416 T C 1.151492 -2.3562e-05
15:71517806 T C 0.205073 2.6418e-05
15:71518847 T C 0.025216 -7.3821e-06
15:71519854 G A 1.220250 -2.2457e-05
15:71521310 A G 0.042279 -3.3479e-05
15:71523133 T C 0.076395 4.5370e-05
15:71527010 A G 0.127844 -4.9131e-06
15:71529394 G A 0.230977 -5.8505e-05
15:71529661 T G 1.012801 -2.6508e-06
15:71532067 A G 0.710083 -3.2100e-05
15:71538444 A C 0.942008 4.7639e-06
15:71543487 C T 0.054574 -2.1558e-04
15:71548310 C T 1.130700 2.7915e-05
15:71550948 G A 0.056791 -7.0222e-05
15:71554690 G A 0.031601 -3.7860e-05
15:71556060 T A 0.031838 -1.8567e-05
15:71556243 A G 0.076629 1.9353e-05
15:71563001 C T 0.103208 -2.5791e-05
15:71565390 T C 0.050429 9.3934e-05
15:71566588 G A 1.971489 3.7515e-05
15:71572350 T C 0.094127 -8.3357e-05
15:71573186 G A 0.029147 -3.3505e-05
15:71573665 T C 0.425090 9.5837e-05
15:71574114 T C 1.566488 1.2004e-05
15:71574585 C G 0.029202 -3.1164e-05
15:71576960 G A 0.029605 -3.5644e-05
15:71577249 A G 0.079583 2.2755e-05
15:71579889 T C 0.528697 1.5920e-04
15:71580361 G A 0.088814 -9.3473e-05
15:71581554 T C 0.380032 -1.3952e-05
15:71581729 A G 0.029215 -4.1795e-05
15:71582791 A G 1.105779 -5.4840e-05
15:71584604 C T 0.476418 -1.7962e-06
15:71585576 C A 0.029445 -4.3893e-05
15:71586088 G A 0.069524 7.9897e-05
15:71588894 T C 0.029040 -6.6928e-05
15:71591339 C T 1.103147 3.4933e-05
15:71591912 C G 0.334176 3.8003e-05
15:71592606 A G 1.668323 -2.6848e-05
15:71593813 A G 0.080430 -9.3855e-05
15:71595766 T C 0.036453 -2.7765e-05
15:71598909 C T 0.029036 -5.5879e-05
15:71599452 A G 0.029429 -4.7442e-05
15:71599822 G C 1.970009 6.1565e-05
15:71601157 G T 0.031789 -7.7866e-05
15:71601777 A G 0.029017 -5.6108e-05
15:71602052 A G 1.965699 2.5371e-05
15:71603174 C A 0.028767 -4.9651e-05
15:71603763 T C 1.969827 6.3421e-05
15:71609522 A G 1.460020 5.8193e-06
15:71610272 T C 0.027738 -1.6319e-05
15:71610980 A G 0.027943 -2.2969e-05
15:71612514 G T 0.671806 -1.3962e-05
15:71618269 T C 0.130901 -2.0054e-05
15:71621524 A G 0.665282 -1.2834e-05
15:71623589 C T 0.345290 -2.6478e-05
15:71627848 C T 0.133504 -1.9576e-05
15:71628859 A G 0.350155 -2.6943e-05
15:71635196 A C 1.968471 6.2863e-05
15:71637000 C T 0.036466 -8.0555e-06
15:71637241 T C 1.968146 5.4526e-05
15:71637945 T C 0.157805 -4.9992e-05
15:71640214 A G 0.044217 5.7815e-05
15:71640371 T G 0.550476 4.5521e-05
15:71642135 C G 0.031938 9.0651e-05
15:71645120 A G 0.305954 1.2002e-06
15:71647000 T G 0.427255 2.1312e-06
15:71650741 T G 0.044856 2.3477e-05
15:71656723 A G 0.088099 -3.5668e-05
15:71659424 A G 0.124478 6.1935e-05
15:71667413 A C 0.118918 3.8087e-05
15:71667923 A G 0.384648 -1.7746e-05
15:71668538 G A 0.087898 -3.5610e-05
15:71669422 A G 0.031552 -3.9137e-05
15:71669915 A G 0.031156 -4.8750e-05
15:71672892 T C 0.020533 -1.0075e-04
15:71673742 G C 0.087866 -3.4199e-05
15:71673778 T C 0.450962 -1.2595e-05
15:71674078 C T 0.836755 -7.5507e-06
15:71674694 G A 0.707171 5.0060e-05
15:71677788 G A 0.055879 1.0414e-04
15:71679346 T C 0.087415 -2.6094e-05
15:71679959 G A 1.185125 2.2346e-05
15:71680080 T G 0.436674 -2.3022e-06
15:71684472 A T 0.050595 -5.6429e-05
15:71684944 G A 0.031627 -5.2643e-05
15:71685457 C T 0.087911 -2.8997e-05
15:71685806 A C 0.086882 -3.1307e-05
15:71687425 C T 0.031890 -4.7542e-05
15:71687651 T G 0.035288 7.6416e-05
15:71688979 T C 0.862854 -2.6170e-05
15:71690883 G A 1.145049 2.5377e-05
15:71691438 C T 1.494575 1.1056e-04
15:71693055 G A 0.028219 5.9714e-05
15:71695572 C A 0.031344 -5.0576e-05
15:71701610 A G 0.050579 -6.1123e-05
15:71702266 G T 0.345702 3.6047e-05
15:71704320 T C 0.463260 7.5885e-05
15:71707292 T C 0.047829 2.1818e-05
15:71714449 A G 0.089008 -4.0553e-04
15:71718582 G A 0.039407 1.0772e-04
15:71719650 T A 0.097064 1.8780e-05
15:71721257 A G 1.337863 1.6758e-05
15:71726015 T G 0.158545 -9.5497e-06
15:71730010 A G 1.976874 4.1186e-05
15:71730074 C G 0.041270 -3.7597e-05
15:71731432 C T 0.099524 -1.1955e-04
15:71732663 G A 1.977007 4.6171e-05
15:71735489 A G 0.106909 -1.1269e-04
15:71735731 G A 0.043003 -4.6609e-05
15:71737621 T C 0.030650 4.4578e-05
15:71740473 C T 0.582470 -2.1271e-05
15:71742207 C G 0.581188 -4.0105e-05
15:71742553 T G 1.897996 -1.9356e-05
15:71743583 T C 0.548305 -5.1812e-05
15:71744353 G T 0.589864 -3.2591e-04
15:71745594 A G 0.591610 -7.9274e-06
15:71746149 G A 0.061445 8.5347e-06
15:71747065 C T 0.060550 2.5247e-06
15:71747344 C T 0.037021 1.5969e-05
15:71749386 A G 0.057654 -1.2587e-05
15:71751153 T C 0.039689 5.6310e-05
15:71753142 G A 0.593778 2.8424e-05
15:71755645 G A 0.398150 2.0613e-05
15:71761857 T G 0.069738 9.8205e-05
15:71763437 C T 0.056953 4.3879e-06
15:71763920 A T 0.056986 -1.2279e-06
15:71764090 T C 0.055928 1.0655e-05
15:71764830 C T 0.279297 -4.8883e-06
15:71772046 T C 0.056181 8.6152e-06
15:71772995 T C 1.385764 -2.8512e-05
15:71776506 C T 0.056395 7.6356e-06
15:71778179 C T 1.937396 -1.4194e-04
15:71778201 G A 1.222701 -3.2105e-05
15:71781127 T C 1.242146 8.8560e-05
15:71783120 A G 0.037131 -2.1258e-07
15:71784536 T G 1.755030 -1.0835e-05
15:71785045 G C 0.074935 8.1027e-06
15:71785536 A C 0.037138 -1.2153e-05
15:71786121 A G 0.036979 -1.8523e-06
15:71786739 G C 0.141664 2.3958e-05
15:71786850 G A 0.036336 -1.4080e-06
15:71786970 C A 1.962943 1.1061e-05
15:71786996 C G 0.056018 5.5242e-06
15:71789343 C T 1.962823 2.3840e-05
15:71792774 T C 0.069423 5.4607e-05
15:71793081 A C 1.962083 5.0857e-07
15:71796438 T C 1.962353 2.5030e-05
15:71797603 G A 0.037031 -1.6105e-05
15:71799024 G A 0.037258 -1.3480e-05
15:71799398 A C 1.962155 2.2758e-05
15:71799944 G C 0.020419 6.9230e-05
15:71803450 T C 0.356228 -1.9959e-04
15:71803657 A G 0.053688 1.6698e-04
15:71804716 C A 0.147497 1.1744e-04
15:71805984 G C 0.092179 7.6391e-07
15:71806642 G C 0.044483 -1.0295e-05
15:71808994 A G 1.675006 -4.9033e-05
15:71810232 G A 0.120492 -2.3146e-05
15:71812034 G A 1.191931 -2.7825e-06
15:71812491 G A 0.259978 1.1445e-06
15:71816321 T C 0.048216 -4.9081e-06
15:71816360 A G 0.647011 -1.3724e-05
15:71820362 T C 0.094688 3.2710e-05
15:71822209 A G 0.090774 2.9454e-05
15:71824172 G A 0.026833 7.3914e-05
15:71824256 A G 0.482780 -5.3093e-06
15:71825948 G A 0.147468 3.2891e-05
15:71828244 C T 0.054142 -2.6001e-04
15:71831070 C T 0.525987 -2.1243e-05
15:71834577 T C 0.119885 4.9643e-05
15:71836694 C T 0.027255 6.4121e-05
15:71838170 G A 1.511790 -1.8022e-05
15:71843365 A G 0.116954 -8.7413e-06
15:71848063 T G 0.869923 -1.5778e-05
15:71850325 A G 0.020860 2.4947e-05
15:71854638 T A 0.087161 -8.8386e-06
15:71861937 T C 0.024580 3.3998e-05
15:71863517 G A 0.674506 5.6952e-05
15:71867301 C T 0.218296 -4.8765e-06
15:71868264 T C 0.093228 2.2776e-05
15:71870992 A G 0.390912 1.0551e-05
15:71879131 T G 0.103260 -3.4528e-05
15:71885032 C A 0.092478 8.6866e-06
15:71885152 A G 0.026790 -1.0693e-05
15:71886525 A G 0.192827 -1.0428e-06
15:71893637 A G 0.039173 -7.2319e-05
15:71895980 A G 0.803973 9.7580e-06
15:71898474 G C 0.022970 7.0277e-05
15:71901445 A G 1.429507 2.4034e-05
15:71905424 C G 0.031782 -5.0250e-05
15:71906761 A C 0.267245 -1.4195e-05
15:71906778 T C 0.095367 5.3067e-05
15:71907327 T C 0.485960 1.3111e-04
15:71910865 T C 0.057904 -4.5964e-05
15:71918027 G T 1.013574 9.4961e-05
15:71919135 A G 0.074591 3.8312e-05
15:71921019 T G 0.044785 8.1522e-05
15:71921046 C T 0.039945 6.6885e-05
15:71921062 T C 0.039754 6.0120e-05
15:71922125 T G 0.155582 -1.8890e-05
15:71922324 T C 0.575754 4.8609e-06
15:71922473 T C 1.765761 1.0508e-05
15:71923398 G A 0.079810 -1.0185e-04
15:71925114 G T 0.853305 -4.4350e-05
15:71931152 T A 0.088421 -3.2628e-05
15:71940524 C T 0.089596 -1.6674e-05
15:71943410 G A 0.194073 -3.4145e-05
15:71945128 C T 0.686584 -2.6333e-05
15:71949429 A G 0.053110 -1.5590e-05
15:71952163 A G 0.099161 8.8110e-06
15:71952899 A G 0.021234 -2.5249e-05
15:71953045 A G 0.492345 -1.2630e-05
15:71954517 G A 0.058907 -3.5143e-05
15:71969479 G A 0.267314 -6.5163e-05
15:71969852 G A 1.902228 3.1500e-05
15:71970162 C G 0.096100 -3.7718e-05
15:71971575 T C 0.078528 5.1644e-05
15:71971895 A G 0.026258 -2.5487e-05
15:71980797 T G 0.288421 -5.7416e-05
15:71982142 A G 0.072082 -1.7513e-05
15:71989250 G A 0.102254 3.9637e-05
15:71995256 T G 1.159600 1.8396e-04
15:71997294 C A 0.425093 -3.4385e-05
15:71998173 G A 0.177604 2.7550e-05
15:72002982 G T 0.054126 1.1526e-04
15:72011825 T C 0.066002 -6.9125e-06
15:72018058 C T 1.373336 3.5851e-05
15:72020282 A G 0.056343 1.1024e-05
15:72021465 A C 0.091290 -2.2652e-05
15:72024368 A G 0.050481 2.9546e-06
15:72031763 A G 1.517009 7.1047e-05
15:72033224 G T 0.114591 -6.3814e-06
15:72038711 T C 0.154706 -5.3197e-05
15:72040774 T C 0.505370 -7.2732e-05
15:72041639 G A 0.300385 8.3132e-05
15:72041703 A G 1.832630 -6.8212e-06
15:72045252 A G 0.092004 -4.4391e-05
15:72048818 A C 1.975942 9.5205e-06
15:72049606 G A 1.976027 8.7665e-06
15:72050671 A G 0.093143 -3.6175e-05
15:72053984 T C 0.057677 1.6817e-05
15:72054830 T C 0.057898 2.0408e-05
15:72055493 G A 0.056729 1.1846e-05
15:72056680 A G 0.044522 -8.2965e-06
15:72057578 G A 0.166397 -5.3282e-05
15:72060175 A G 0.082419 -5.9186e-05
15:72066734 T G 0.097227 7.0648e-07
15:72066858 C A 1.249121 1.8949e-05
15:72070929 A G 1.530914 -8.6185e-06
15:72072557 T C 1.258998 5.8846e-05
15:72073039 A G 0.024298 2.9226e-04
15:72073189 A G 0.205592 4.7685e-06
15:72073939 G C 1.885967 -1.4876e-05
15:72074505 C A 0.589146 -5.5397e-05
15:72076152 A G 0.052880 1.0880e-06
15:72077062 A G 1.883403 -2.4895e-05
15:72079553 A G 0.052458 -6.3971e-06
15:72081997 G A 1.886866 -1.0320e-05
15:72082421 A G 0.086376 -2.0626e-05
15:72084275 C T 0.052253 -7.2289e-06
15:72084834 T C 1.883776 -6.2809e-06
15:72093971 C T 1.953910 -6.7705e-05
15:72099216 A G 0.596413 -3.1651e-05
15:72108269 T C 0.408783 -8.1544e-04
15:72117102 A G 0.473594 -5.0589e-04
15:72132608 A G 0.417014 -3.0516e-04
15:72138715 T C 0.054071 -4.9285e-05
15:72142619 C T 0.040127 2.6690e-05
15:72170400 A G 0.059469 4.1489e-05
15:72171046 T G 0.040416 1.8489e-05
15:72172798 A G 0.043577 4.5206e-06
15:72172883 C G 0.049985 -2.3758e-05
15:72180440 T C 0.052623 5.9009e-05
15:72183040 A C 0.057521 -8.2897e-05
15:72190760 G A 0.068537 4.3076e-05
15:72203929 T C 0.026979 -3.6306e-05
15:72206808 C T 1.949191 2.3890e-05
15:72222286 T C 0.135056 -1.2925e-04
15:72225961 G A 0.044986 1.1448e-05
15:72241857 C T 1.515218 2.1510e-04
15:72243183 A G 0.109814 2.4475e-05
15:72245000 A G 0.062202 -2.6344e-06
15:72245820 C T 0.058845 -8.8541e-05
15:72261105 A G 0.021938 -3.2779e-05
15:72269552 G A 0.112865 -2.5341e-07
15:72279728 G A 0.038981 -2.9914e-05
15:72286995 C T 0.102410 -3.5482e-05
15:72311610 C T 0.049897 -1.4726e-05
15:72316209 A G 0.044515 -4.3053e-05
15:72319164 A G 0.065561 1.3910e-05
15:72328525 C T 0.164407 -5.2159e-05
15:72361942 T C 0.050199 -1.4900e-05
15:72366667 A G 0.038560 2.4446e-05
15:72372854 T C 0.076837 -4.8452e-05
15:72395183 A G 0.030990 -6.4785e-06
15:72411126 A C 0.056142 8.6016e-06
15:72438482 G A 0.108421 1.0543e-05
15:72447203 C T 0.073094 -5.2939e-05
15:72448582 A G 0.209935 -9.7162e-05
15:72467385 T C 0.040523 1.8168e-05
15:72492779 A C 1.457414 1.6214e-04
15:72498941 C T 0.175589 -5.2714e-05
15:72511415 A G 0.040858 2.0881e-05
15:72512795 C G 0.063243 -3.0778e-05
15:72516821 A G 1.455116 1.4131e-04
15:72545724 T C 0.045398 -5.4263e-05
15:72553751 C T 0.078226 1.2410e-05
15:72554645 G T 0.068411 1.6701e-05
15:72559351 C T 0.050153 -3.5346e-05
15:72561112 C T 0.026888 1.5005e-05
15:72564359 A G 0.041400 2.4152e-05
15:72574540 A G 0.048410 5.3446e-06
15:72575027 A G 0.030568 -3.7285e-05
15:72578072 A C 1.893854 6.8005e-06
15:72585570 T G 0.021633 -1.0481e-05
15:72585597 G A 0.030189 4.4607e-05
15:72595888 C T 0.064133 -7.8966e-05
15:72601776 T C 0.088401 1.2159e-04
15:72602628 G C 0.045684 4.4313e-05
15:72609814 G T 0.055704 -5.0312e-05
15:72610476 A G 0.031471 3.7065e-05
15:72616228 T G 0.046031 5.6453e-06
15:72628880 C T 1.967478 -4.6617e-05
15:72633575 T C 0.078476 -3.5475e-05
15:72643444 C A 0.053393 -1.0832e-04
15:72658146 C T 0.067680 4.0556e-05
15:72667215 A C 1.875840 1.9098e-05
15:72680232 A G 0.132608 1.8875e-04
15:72681976 C G 0.243701 1.2057e-06
15:72690462 A G 0.086068 -3.7114e-05
15:72701025 C A 0.237573 -1.9680e-04
15:72752394 C T 0.120505 -7.0204e-05
15:72773575 G A 0.130891 5.5929e-05
15:72778697 G A 0.156942 -8.8945e-06
15:72782297 A G 1.853698 4.2307e-05
15:72784260 T C 1.938383 3.6459e-05
15:72786394 T C 0.074860 -1.8012e-05
15:72794405 C T 0.037453 8.9677e-05
15:72800281 A G 0.073250 -3.6527e-05
15:72809368 G A 0.129171 1.9440e-04
15:72824621 G A 0.106603 7.3807e-05
15:72836390 A C 0.052958 -4.6968e-05
15:72841236 C T 0.059751 -8.9804e-07
15:72842705 A G 0.028806 4.3961e-05
15:72847656 T C 0.032454 1.1467e-04
15:72865447 T G 0.100839 -8.2743e-06
15:72866714 G A 0.060082 -5.9777e-05
15:72878772 C T 0.062624 1.6259e-05
15:72880674 T C 0.711654 1.9740e-05
15:72885341 G A 0.061085 -3.0094e-05
15:72896802 T C 0.055947 -3.6128e-05
15:72899545 A G 1.342472 2.1355e-04
15:72901822 G A 1.830000 -3.2299e-05
15:72911355 G T 0.105834 -1.0142e-04
15:72911596 A G 0.658213 3.3606e-06
15:72913543 T A 0.053016 -8.7623e-06
15:72916154 T C 0.031026 -1.0474e-04
15:72922339 T G 0.061838 5.7744e-05
15:72922676 T C 1.360558 5.7776e-05
15:72973268 T G 0.212973 8.0796e-06
15:72986187 C T 0.265496 -5.7680e-05
15:73002101 G A 0.023441 4.6027e-05
15:73009208 T C 0.050004 2.8822e-05
15:73010916 C G 0.061884 -5.9983e-05
15:73010964 T C 0.050988 -7.4400e-05
15:73014543 A C 0.068888 6.9832e-06
15:73027478 C T 1.272984 4.0164e-05
15:73043159 C T 0.240014 -4.7478e-05
15:73044863 A G 0.257336 -6.1616e-05
15:73052840 C T 0.290819 -1.0741e-05
15:73063723 G A 0.046119 -3.3228e-05
15:73075699 A G 0.022029 1.1566e-05
15:73082594 C A 0.184323 1.5789e-05
15:73087800 T C 0.022655 1.0694e-04
15:73100694 A C 1.207264 -8.0292e-06
15:73101099 T C 0.044937 -8.1517e-06
15:73109471 G A 0.105367 3.0684e-05
15:73116649 A G 0.283711 -6.5132e-06
15:73124531 A C 0.049809 -2.6072e-06
15:73125639 A G 0.066376 -2.0744e-05
15:73127975 T C 0.067499 -5.8360e-05
15:73128184 G A 0.277203 -3.1860e-05
15:73146916 G A 0.389451 -7.7118e-06
15:73149658 T C 1.040757 2.1475e-05
15:73158026 A G 0.049628 5.9557e-05
15:73158898 C A 0.063536 1.3666e-05
15:73159249 T C 0.084656 -9.0045e-05
15:73165346 G T 0.238511 -6.2265e-05
15:73175264 A C 0.054272 5.0194e-05
15:73179774 C T 0.035531 -1.2009e-05
15:73181501 A G 0.082290 -4.9220e-05
15:73188059 G C 0.128882 9.1914e-05
15:73189674 C T 0.039465 8.7817e-05
15:73194903 T C 1.635496 -1.2915e-05
15:73200485 C A 0.141800 -8.0050e-05
15:73219253 C T 0.126029 -3.4236e-05
15:73229643 T C 0.070024 9.3574e-05
15:73231682 C T 0.570168 1.7097e-05
15:73234114 C G 0.060751 -2.5557e-05
15:73236886 T C 0.032065 6.9376e-05
15:73247154 G A 1.265616 4.4810e-05
15:73249184 T C 0.066282 -9.9355e-05
15:73252182 A G 0.029575 5.5152e-05
15:73254027 T C 0.268852 -3.0326e-05
15:73257864 C T 0.177049 3.9663e-05
15:73263405 C A 0.212126 -3.1425e-05
15:73264984 G A 0.020393 -2.9455e-06
15:73270174 G T 1.544394 3.6897e-05
15:73273293 G A 0.028576 -4.8454e-05
15:73279106 T C 0.064928 4.2047e-05
15:73288308 C T 0.079271 -6.5600e-06
15:73300654 A G 0.055003 2.9653e-05
15:73306979 T C 0.021331 -3.6633e-05
15:73313691 G A 1.520242 8.5573e-06
15:73319687 G C 1.491137 1.2108e-05
15:73320283 C T 0.025408 5.6463e-05
15:73321779 C T 1.832023 -1.5352e-05
15:73326518 A G 0.077690 5.2304e-05
15:73328320 T C 0.197760 3.4484e-05
15:73333862 A C 1.394174 5.6166e-05
15:73341896 A G 0.105432 -1.8362e-05
15:73366380 G A 0.112939 -3.4227e-06
15:73384312 G A 0.033944 3.6898e-04
15:73390544 A G 0.057560 8.1969e-05
15:73399375 G A 0.026343 7.4108e-05
15:73416115 T C 0.788302 6.2991e-05
15:73423045 C T 0.098366 1.3806e-04
15:73424055 A C 0.098100 -1.0875e-04
15:73437080 A C 0.700553 5.3717e-05
15:73437712 T G 0.028089 1.1273e-05
15:73448908 T C 0.054918 -3.4880e-05
15:73457181 G A 0.136442 1.7288e-05
15:73488753 T G 0.828313 2.2764e-05
15:73490403 G A 0.693241 -6.9118e-05
15:73491632 T C 0.092484 -2.5630e-05
15:73501999 G A 1.880978 1.5925e-05
15:73504709 A G 0.194479 2.9135e-05
15:73546595 A G 1.052240 5.7784e-05
15:73556944 G A 0.481079 -1.3608e-04
15:73564989 C A 0.119603 1.7956e-05
15:73571316 T C 0.136007 3.5045e-05
15:73572123 C T 0.024798 2.6730e-06
15:73586515 G C 0.066093 -9.0633e-05
15:73589147 C G 0.028076 -6.7049e-05
15:73596061 A G 0.030267 2.1014e-05
15:73601211 T C 0.040306 -2.4402e-05
15:73602878 T C 0.060290 -5.5924e-05
15:73613625 G A 0.081793 -3.0972e-05
15:73615097 C T 0.027774 -7.5232e-05
15:73627871 G C 1.786014 2.5439e-05
15:73628086 C T 1.508324 3.9135e-06
15:73628214 A C 1.536630 2.4381e-05
15:73629370 T C 0.038787 -5.1965e-05
15:73631830 A G 0.947477 4.5604e-06
15:73635361 C T 0.035337 -3.8065e-05
15:73642065 A G 0.079329 -7.8846e-06
15:73647557 T C 0.038251 -5.2548e-05
15:73648346 C A 0.054892 -4.4406e-05
15:73649361 G A 0.135844 -8.6596e-06
15:73651380 G T 0.144848 -4.8251e-05
15:73652174 G A 0.314802 -2.7515e-06
15:73653143 T G 0.120972 -2.8316e-05
15:73658807 G C 0.039076 -1.8142e-06
15:73662855 G A 0.316337 -9.9132e-06
15:73667964 G A 0.069079 -6.1058e-05
15:73674370 A G 0.170954 3.3211e-05
15:73675116 T C 0.020390 6.8391e-05
15:73688347 A C 0.077411 1.4584e-05
15:73694567 C T 0.044577 3.0803e-05
15:73699499 A C 0.466629 7.3753e-05
15:73700765 A G 0.141015 -1.2311e-05
15:73713958 C T 0.235612 -6.6992e-06
15:73721158 C G 0.139262 -8.1767e-06
15:73725911 C T 0.027767 -6.6824e-05
15:73728116 T C 0.110433 -2.1184e-05
15:73742026 G A 0.058833 6.6455e-05
15:73758976 G T 0.035846 -4.6597e-06
15:73776430 C T 0.026141 -5.7493e-05
15:73779558 T C 0.110664 -8.5158e-06
15:73788074 G T 0.058836 -1.2066e-04
15:73809564 T C 0.037686 -1.5197e-05
15:73828587 G A 0.095269 -4.9911e-05
15:73829466 T C 0.037550 -1.3943e-05
15:73832623 T C 1.069206 9.7538e-05
15:73836165 T C 0.915562 2.0617e-04
15:73847529 G T 0.086165 2.0477e-06
15:73850401 C T 1.056674 1.8794e-04
15:73850580 A G 0.818436 6.7269e-05
15:73852290 G A 0.022808 7.8993e-05
15:73855043 C T 0.166481 -7.9055e-05
15:73876481 T C 0.025145 -5.7959e-06
15:73885403 A G 0.104883 -1.8583e-05
15:73890614 C T 0.058365 1.2882e-04
15:73896368 A G 0.213564 7.6808e-05
15:73900803 C T 0.086356 1.3457e-05
15:73901658 A G 0.173203 5.2477e-05
15:73921154 C T 0.063441 1.3112e-04
15:73929185 T G 1.083747 4.1413e-05
15:73933444 G A 0.121469 -7.6528e-05
15:73934417 A C 0.042016 -4.7933e-05
15:73935329 A G 0.926143 9.5958e-05
15:73936270 T C 0.052828 -3.2949e-06
15:73956856 G T 0.859621 8.7949e-05
15:73972581 C T 0.079592 -9.7024e-06
15:73978337 T C 0.851140 9.3166e-05
15:73978698 G A 0.062338 1.1963e-04
15:73980866 T C 0.075860 3.6970e-06
15:73987730 A G 0.045992 -1.8328e-05
15:73991463 C G 0.153612 2.9418e-05
15:73995173 T C 0.218653 -4.7296e-05
15:73998849 A G 0.104789 -8.9354e-07
15:74000729 C G 0.193479 -2.4785e-05
15:74005600 T C 0.948526 1.8791e-04
15:74010301 A G 0.820296 7.6124e-06
15:74012437 G A 1.769847 -4.6680e-06
15:74014167 A G 0.136153 3.8389e-05
15:74018691 A G 0.057959 -9.1361e-06
15:74023104 G T 0.094305 -8.0058e-05
15:74028285 G A 0.753151 -3.5637e-05
15:74030313 T C 0.175339 3.2627e-05
15:74035248 C T 1.963868 1.0591e-05
15:74043163 A C 0.114030 1.1707e-05
15:74049598 T C 0.112667 -7.3090e-05
15:74052756 T C 0.886405 1.2414e-05
15:74058133 C T 0.137133 -5.1703e-05
15:74062881 A C 0.051377 -5.0805e-05
15:74068380 G A 1.714228 1.2085e-06
15:74069709 G A 0.969883 4.5976e-06
15:74071205 A G 0.201097 -4.0843e-05
15:74071251 G A 0.107246 -1.2062e-04
15:74080021 G T 0.212383 -2.0881e-05
15:74082229 T C 0.299687 -9.6777e-06
15:74092777 A C 1.204693 5.6418e-05
15:74092804 A G 0.171801 3.8140e-05
15:74101357 T C 0.088239 -5.3590e-06
15:74103396 A G 0.031545 5.7749e-05
15:74110462 A G 0.113400 2.6978e-05
15:74113109 T C 0.225297 1.8420e-05
15:74113332 A G 0.081413 2.9645e-05
15:74116645 T G 0.108473 5.0480e-05
15:74127882 T C 0.043233 -3.6562e-05
15:74135043 G A 0.030718 7.0224e-05
15:74149022 C T 0.987260 -4.0934e-05
15:74160250 A G 0.069842 -1.1168e-05
15:74174064 A G 0.024093 -1.7389e-04
15:74176277 A G 0.749516 -1.3164e-05
15:74185424 C T 0.313368 3.6631e-05
15:74186408 C T 0.581957 -2.3034e-05
15:74187937 A G 0.216505 2.7315e-05
15:74188433 A G 0.057203 -2.1187e-05
15:74193472 T C 0.025560 -8.5058e-05
15:74197029 A G 0.032688 5.1951e-05
15:74204493 A G 0.139337 -9.9787e-06
15:74209251 T C 0.043694 1.8585e-05
15:74211548 T C 1.189954 -2.5277e-06
15:74213151 A G 0.127032 1.3817e-05
15:74216759 C T 0.387669 -2.6747e-05
15:74217839 T C 1.947104 -6.5624e-06
15:74219582 A G 0.307983 3.6236e-05
15:74226902 G A 1.951262 -7.4662e-06
15:74227013 C A 0.042474 3.1783e-05
15:74227478 T C 0.059978 -2.7763e-05
15:74229065 A G 1.272543 3.3912e-05
15:74235847 A G 0.389578 -3.4237e-05
15:74239613 A G 0.129123 -2.5895e-05
15:74240537 G A 1.960184 7.8028e-06
15:74241506 A G 0.937448 1.1756e-05
15:74243246 C T 0.852383 9.4164e-06
15:74243897 A G 0.041286 4.2786e-06
15:74244344 T C 0.860663 -2.3894e-05
15:74244902 A G 0.034149 1.7532e-05
15:74246922 G A 1.259251 2.2917e-05
15:74248604 G A 0.074172 -1.4680e-05
15:74251515 T C 0.201383 -4.6090e-05
15:74253776 G A 0.059235 2.0170e-05
15:74255121 T G 0.356377 8.6414e-05
15:74265508 C G 0.130090 5.1133e-05
15:74272844 C T 0.052893 1.1733e-05
15:74283795 T C 0.026356 -2.8674e-05
15:74285177 A G 0.122803 1.4886e-05
15:74286929 T C 0.238732 3.4921e-05
15:74291023 A G 1.215447 3.0039e-05
15:74299870 G A 1.162749 2.8480e-05
15:74305966 T C 0.069193 2.6142e-05
15:74328116 G A 0.979451 7.5726e-05
15:74328141 T G 0.739941 3.8772e-05
15:74328206 C G 0.169185 4.0593e-05
15:74331211 T C 0.621665 -2.9545e-06
15:74331790 T G 0.072367 6.9949e-05
15:74333413 A G 0.894104 -7.7918e-05
15:74335771 G T 0.046505 -4.9440e-05
15:74335805 T C 0.211597 7.6895e-05
15:74336633 C T 0.924208 -6.0804e-05
15:74336656 T C 0.034480 -8.7920e-05
15:74338462 T C 1.435015 -2.3919e-05
15:74340336 C G 1.530966 -7.3765e-05
15:74343354 A G 0.028955 2.8133e-05
15:74346229 A T 0.086139 8.1382e-07
15:74399260 G C 0.040260 1.4613e-05
15:74420226 G T 1.431253 -5.8510e-05
15:74421336 A C 0.077830 -2.3424e-05
15:74425410 C T 0.030276 1.6138e-05
15:74425505 T C 0.029468 2.4324e-05
15:74432993 T G 0.029475 1.8793e-05
15:74434196 G A 0.485720 3.9403e-05
15:74440419 A C 0.350535 9.1197e-05
15:74445985 A G 0.030023 -1.3095e-04
15:74453513 A C 0.031399 2.1764e-04
15:74453873 G A 0.111579 5.5708e-05
15:74455207 T C 0.035337 -5.4459e-05
15:74455227 T C 0.068268 1.5645e-05
15:74455964 G A 0.062847 5.9980e-05
15:74458024 A G 0.194950 -4.3330e-05
15:74460734 T C 1.928516 -9.0807e-07
15:74460875 A C 1.079927 -3.6002e-05
15:74462629 C T 1.807378 -4.2128e-05
15:74466703 A G 0.162742 -4.2439e-05
15:74467796 T C 0.436907 -9.3105e-06
15:74467856 A G 1.355338 -1.2110e-05
15:74469716 C T 0.439799 -3.7913e-06
15:74472522 T C 0.027086 -6.9398e-05
15:74473739 T C 0.179639 2.3907e-05
15:74478512 C A 0.317370 -1.7937e-05
15:74480840 T C 0.038758 -1.0876e-04
15:74487036 A T 0.892588 -2.3473e-05
15:74488424 A G 0.437573 -1.8833e-05
15:74489153 T C 0.736185 -2.0856e-05
15:74491145 T C 0.040601 -4.2065e-05
15:74497557 C A 0.043337 3.3993e-05
15:74508839 A C 0.365809 -5.8404e-05
15:74509505 C T 0.048745 -3.7191e-05
15:74511630 C G 0.130440 -2.0787e-05
15:74515905 C T 0.037128 -2.3816e-05
15:74516615 A C 0.041942 7.9565e-05
15:74516675 G A 0.635963 4.3481e-05
15:74518613 G A 0.540398 3.8846e-05
15:74529130 G T 1.263795 -9.9687e-06
15:74529517 C T 0.145342 -3.4282e-06
15:74533628 T C 0.485948 -1.2614e-05
15:74543373 A C 0.047433 1.0655e-05
15:74546039 G T 1.710622 -1.0549e-05
15:74548773 A G 0.542583 -5.5272e-06
15:74549500 C G 1.963855 1.8397e-05
15:74550050 C A 1.599448 9.7906e-06
15:74552742 C A 0.866548 -1.5405e-05
15:74557835 C T 0.408384 7.0857e-05
15:74560566 T C 1.399763 -9.4562e-05
15:74560776 T G 0.197128 5.3017e-05
15:74561301 A G 0.305218 1.0833e-04
15:74563284 T G 0.073539 -3.1393e-05
15:74565181 A G 0.091673 -9.4024e-06
15:74572852 G A 0.199429 4.3389e-05
15:74572918 A G 0.054230 -4.5116e-05
15:74573907 C G 1.438767 -8.7373e-05
15:74587965 A G 0.368789 -8.4993e-07
15:74588434 T C 0.037232 1.0977e-05
15:74594595 A G 0.028653 -6.3002e-06
15:74595812 C T 1.898509 4.4723e-05
15:74598757 C A 1.287187 -6.4031e-05
15:74599367 T C 0.021308 -4.6006e-05
15:74603484 T C 0.290797 3.6244e-05
15:74609378 G A 0.155546 -2.5748e-05
15:74610713 T C 0.031114 -3.6592e-05
15:74615292 G A 0.691585 6.9417e-05
15:74618128 T C 1.341070 -5.7673e-05
15:74622678 A G 1.401483 -3.8676e-05
15:74625464 A G 0.166208 8.9173e-06
15:74635105 G A 0.090057 1.2328e-05
15:74635369 A G 0.036696 8.0490e-06
15:74655166 A G 0.137039 6.4428e-06
15:74665622 T C 1.409332 -4.4306e-05
15:74667192 A G 0.310693 6.2122e-06
15:74667509 A G 0.136731 -4.7200e-06
15:74675616 G A 0.072922 1.7095e-05
15:74683997 T C 0.060179 -3.0394e-05
15:74686539 G A 0.497239 7.7052e-06
15:74697084 A G 0.346127 1.2023e-05
15:74706565 T C 0.097782 8.5039e-06
15:74709975 A G 0.227258 -9.6974e-05
15:74710305 A G 0.022889 -1.2369e-04
15:74711790 A G 0.124137 -8.9599e-05
15:74716174 A G 1.007517 -1.9306e-05
15:74716609 G A 1.242958 4.2346e-06
15:74716761 A G 0.141174 9.8205e-05
15:74728365 G T 0.128100 -2.6658e-05
15:74734819 T C 1.149470 -1.0509e-05
15:74734862 G A 0.252812 6.8082e-05
15:74749015 G A 0.251857 7.3415e-05
15:74753425 C T 0.075100 -6.9529e-05
15:74759224 G A 0.026648 1.8195e-05
15:74797269 C T 0.103452 -9.1020e-06
15:74818132 G A 0.297123 4.6874e-06
15:74822444 G A 0.153849 9.6559e-05
15:74835451 T C 0.054029 6.2040e-05
15:74845566 A C 0.156225 -1.7597e-05
15:74849915 A G 0.059673 1.7471e-04
15:74865440 T C 0.252127 7.5633e-05
15:74877672 A G 0.020796 7.8355e-05
15:74882816 G A 0.093283 -6.4141e-06
15:74883323 A G 0.147461 -1.0553e-04
15:74890391 G A 0.033165 1.8085e-05
15:74891467 C T 0.064318 8.3981e-05
15:74905606 T C 0.092955 2.3193e-06
15:74907787 G C 0.044353 -2.2903e-04
15:74915747 T C 0.029783 -6.1616e-05
15:74920220 A G 0.146932 3.3254e-06
15:74926130 T C 0.026401 2.7656e-06
15:74933127 T C 0.096344 1.8646e-05
15:74935894 T C 0.162525 -1.8203e-05
15:74940991 A G 0.250244 7.1543e-05
15:74961238 C T 0.034476 4.4770e-05
15:74966686 A G 0.105678 5.4694e-05
15:74977829 C A 0.045509 -2.7959e-04
15:75001230 G C 0.294980 -4.6252e-07
15:75010576 A G 0.029251 -6.0877e-05
15:75017176 A C 1.354777 -8.6884e-06
15:75019449 T C 0.665360 -2.1274e-05
15:75023679 T C 0.037524 2.6041e-05
15:75025988 T C 0.300057 4.5302e-06
15:75027880 T C 0.533452 -1.0780e-04
15:75041341 G T 0.033827 -6.8725e-05
15:75041917 A C 1.455762 -2.0198e-04
15:75043281 T C 0.037553 -7.2233e-05
15:75047426 T C 1.339343 -4.0516e-04
15:75051628 A G 0.039115 -6.7658e-05
15:75052032 G A 0.103205 6.1558e-06
15:75058402 T C 0.034535 2.5930e-05
15:75062405 C T 0.027751 2.8357e-05
15:75069282 T C 1.479375 -2.9065e-04
15:75077367 A C 1.359100 -4.8429e-04
15:75077580 T C 0.114861 5.2558e-05
15:75093422 T C 0.027060 5.4469e-06
15:75099979 C T 0.056541 9.3801e-05
15:75101270 A G 0.049004 -7.2544e-06
15:75101530 T C 1.343722 -4.8853e-04
15:75105849 A G 0.044730 -1.6210e-05
15:75115304 T C 0.052971 3.8903e-05
15:75125645 C A 1.191155 -6.5147e-05
15:75129584 C A 0.035703 1.7061e-05
15:75130093 C T 1.260494 -2.2248e-05
15:75131661 G A 1.451942 -4.7338e-04
15:75136261 G C 1.404297 -1.2721e-04
15:75136339 C T 0.056294 -1.7514e-05
15:75137252 T C 0.037943 -1.1182e-04
15:75142761 G T 0.222058 5.7466e-04
15:75149330 T C 0.151768 -5.6899e-05
15:75150233 A G 0.086895 3.5506e-05
15:75150719 C T 0.040494 -1.1771e-04
15:75155896 T C 1.133628 -3.0355e-05
15:75157902 G A 0.026995 -7.7753e-06
15:75181397 T C 0.101264 1.9756e-05
15:75189489 T C 0.025784 4.4956e-05
15:75189930 G A 1.149886 -3.7463e-05
15:75194490 T C 1.425122 -1.5901e-04
15:75195514 T G 0.406764 3.0837e-06
15:75196592 C T 0.055979 -1.7096e-05
15:75203200 C A 0.271643 -6.5258e-05
15:75206155 C G 0.054941 2.0483e-05
15:75207872 T C 1.151048 -3.2949e-05
15:75220522 C T 0.132923 1.4343e-04
15:75221245 T C 1.118567 -4.8657e-05
15:75241205 A G 0.161418 -2.1833e-04
15:75251041 G C 1.047485 -4.7852e-05
15:75255458 C G 1.662442 -2.4115e-05
15:75265191 A G 0.618494 2.0669e-05
15:75266049 C G 1.043714 -4.2213e-05
15:75270654 T C 1.919314 -5.2983e-05
15:75274669 G A 0.264678 -1.0104e-05
15:75276450 T C 0.117775 -3.2766e-05
15:75282147 C G 0.136143 9.8518e-05
15:75286130 T C 0.033915 -2.8248e-05
15:75289722 C T 0.971087 -3.4439e-05
15:75290377 T C 0.376829 1.7600e-05
15:75300361 A C 0.237015 -3.6610e-05
15:75304754 T C 0.129486 1.1656e-04
15:75305635 A T 0.031643 -2.3355e-05
15:75306795 G T 0.136266 8.2672e-05
15:75310394 C T 0.373339 9.0575e-06
15:75320433 T G 0.471913 3.4374e-05
15:75321999 A G 0.072909 -1.4096e-04
15:75331805 G T 0.377760 1.4121e-05
15:75333570 A G 0.034905 2.9909e-05
15:75336729 G A 1.905951 -8.3924e-05
15:75359949 G A 0.080086 -3.2207e-05
15:75361683 A G 0.047726 -3.2617e-05
15:75365693 T C 0.163443 -8.4406e-05
15:75380424 C T 0.412616 2.0391e-05
15:75382542 T G 0.962252 1.5619e-05
15:75384227 T C 0.739243 3.6752e-05
15:75384768 G A 0.222938 -2.3718e-05
15:75403108 C A 0.572067 -1.9975e-05
15:75407134 C A 0.096882 2.1525e-05
15:75419543 T C 0.188435 3.0976e-05
15:75420761 A G 1.447323 1.6091e-05
15:75429717 C A 1.480245 8.0302e-06
15:75430976 A C 0.234960 -1.9312e-05
15:75444033 T C 1.346432 -8.7027e-06
15:75446488 A G 0.044100 -3.7262e-05
15:75446835 A G 1.346666 -1.1032e-05
15:75448882 G A 0.095049 1.0546e-05
15:75450557 G A 1.266350 2.3139e-06
15:75452397 A G 0.116071 1.9753e-05
15:75458850 A G 1.271345 -3.8452e-05
15:75463150 A G 1.237346 -2.8231e-05
15:75470515 T C 0.030130 3.0312e-04
15:75473490 G C 1.873974 -3.4469e-06
15:75474936 T C 0.153920 -1.6964e-04
15:75475344 A G 0.074571 -2.1043e-05
15:75478123 A G 0.729411 -5.8492e-06
15:75482856 T C 0.117921 1.0374e-05
15:75490844 T C 0.086356 7.5839e-05
15:75493381 T C 0.030215 -1.6852e-05
15:75498744 C G 0.575060 1.7496e-05
15:75499995 G T 0.478060 -8.2375e-05
15:75504554 T C 0.106172 -3.2572e-05
15:75512456 T C 0.044772 1.7537e-05
15:75514798 T C 0.051955 -1.0195e-05
15:75515190 G A 0.026674 -2.9960e-05
15:75520945 A G 0.139895 -6.1018e-05
15:75521528 A G 0.037462 -3.2377e-05
15:75524815 A G 0.023327 -9.4961e-07
15:75530510 A G 0.168695 -2.3522e-04
15:75533633 A G 0.040974 -3.2151e-05
15:75603764 C T 0.044503 3.0991e-05
15:75610684 C G 0.533365 -8.1627e-06
15:75614821 A C 0.548629 1.3169e-06
15:75628414 T C 0.071296 9.0259e-05
15:75632867 T C 0.862250 -5.4126e-06
15:75635562 C A 0.076278 -1.4570e-05
15:75637396 G C 1.511550 3.1081e-06
15:75639219 A G 0.024866 7.5294e-06
15:75641682 C T 0.025914 5.0588e-05
15:75648138 A G 0.025791 6.0024e-06
15:75651981 A G 0.085782 -1.2298e-05
15:75654511 T C 0.157945 -8.1268e-05
15:75670079 T C 0.256762 5.0966e-05
15:75682480 A G 0.048183 9.6092e-05
15:75688688 C T 0.029118 1.0749e-05
15:75694535 T C 0.492819 2.8054e-06
15:75698201 T C 0.116289 -1.3745e-04
15:75712481 T C 1.027482 1.0334e-05
15:75714310 C T 0.181126 -1.0571e-05
15:75718459 C T 0.083315 -5.0428e-05
15:75718669 T G 0.385235 5.6976e-05
15:75736452 T C 1.038495 1.2125e-05
15:75750135 A G 0.043681 -4.0950e-05
15:75753810 G A 0.038030 -2.7427e-05
15:75755467 T C 0.506753 1.3136e-05
15:75756413 C T 0.292712 1.2548e-05
15:75759204 A G 0.036184 -5.4676e-05
15:75762082 A G 0.021656 9.8263e-06
15:75764343 A G 0.505614 1.4688e-05
15:75769347 T C 0.274688 -5.4240e-06
15:75770032 A C 1.041721 1.8534e-05
15:75772586 G C 0.046577 -5.6661e-05
15:75781554 G A 0.534066 5.8071e-06
15:75815153 T C 0.101550 6.9683e-05
15:75819811 A G 0.036690 9.2595e-07
15:75827909 T G 0.114556 -1.0813e-04
15:75844953 T C 0.341697 2.2918e-05
15:75847217 A C 0.059303 1.6397e-05
15:75854732 A G 0.208705 4.6031e-05
15:75899010 C T 0.115584 -1.0666e-04
15:75912699 T C 0.508437 -4.1408e-06
15:75912889 T A 0.497194 3.3715e-05
15:75929756 T C 1.007705 9.1809e-06
15:75929991 C G 0.110323 -1.1163e-05
15:75938254 G T 0.420257 -2.7683e-05
15:75944435 T G 0.211818 6.0564e-05
15:75946981 A C 0.452146 6.3121e-06
15:75950202 G A 0.048349 2.4572e-05
15:75953903 G T 1.129801 -8.4539e-07
15:75956854 T G 0.111823 -1.4355e-05
15:75958979 G T 0.246628 3.1013e-05
15:75961192 T G 0.134059 2.4847e-05
15:75962308 A G 0.761022 -1.3445e-05
15:75970070 T C 0.829316 -2.1959e-05
15:75971505 C T 1.147549 -1.7630e-06
15:75973086 C T 0.285305 3.4835e-05
15:75990056 T C 0.119681 -2.0965e-05
15:76014429 T G 0.578114 6.7274e-07
15:76015867 G A 1.198007 4.0383e-06
15:76017452 T C 0.527935 -4.4574e-06
15:76020525 T C 0.603827 -3.5905e-06
15:76021782 T C 0.123819 -1.5745e-05
15:76023721 C T 1.171291 -3.4792e-06
15:76026807 C T 1.702186 -1.3093e-05
15:76029555 A G 0.050682 5.4804e-05
15:76031587 T G 0.557442 -6.8601e-06
15:76052162 C T 0.563716 9.5559e-06
15:76065824 A G 0.649426 -5.2452e-06
15:76069175 A G 0.031484 -2.6345e-05
15:76078372 G A 0.056625 -5.2742e-05
15:76083215 A G 0.661001 -1.6912e-05
15:76092990 A G 0.036346 -7.0379e-06
15:76097590 C T 1.500290 1.5683e-05
15:76100087 G A 0.035262 -2.8816e-05
15:76101535 T C 0.064743 -5.8426e-05
15:76102853 T G 0.071351 -1.6904e-05
15:76103430 T C 0.674935 1.1027e-05
15:76104050 T C 0.049056 5.4997e-05
15:76109079 G A 0.063458 1.1906e-04
15:76109461 G T 0.036310 4.8632e-05
15:76118134 T C 0.168711 -2.6682e-05
15:76119092 T C 0.209465 -6.7051e-07
15:76126986 A G 1.402584 4.3508e-06
15:76133302 C T 0.053665 -1.1900e-05
15:76133633 A G 1.541755 -3.8309e-06
15:76137030 G T 0.610526 -1.3001e-05
15:76148135 G A 0.034080 5.5294e-05
15:76158947 G A 0.404375 2.5241e-06
15:76158983 A G 0.723439 3.2275e-05
15:76198065 C A 0.037836 1.9703e-05
15:76209424 T C 0.075795 1.5076e-05
15:76218945 A G 0.052899 -3.0438e-05
15:76219765 T G 1.948493 2.2704e-05
15:76223278 G T 0.050523 -2.4138e-05
15:76236193 A C 0.051348 -2.9097e-05
15:76249694 G A 0.023100 4.1243e-05
15:76260430 T G 0.237391 2.3802e-05
15:76275641 T G 0.118249 -6.6129e-05
15:76280307 A G 1.706026 1.3391e-05
15:76300414 T G 0.031120 3.0666e-05
15:76304264 C T 0.044191 3.6644e-05
15:76309132 A G 0.032724 8.4662e-05
15:76309608 T C 0.050731 -1.3131e-05
15:76314629 A G 0.169500 -4.2793e-05
15:76352504 T C 0.028063 -2.1855e-05
15:76355712 G A 0.113423 5.8543e-06
15:76362198 G T 0.038173 -5.0999e-06
15:76373027 A G 0.100635 2.9113e-05
15:76374497 C T 1.659261 2.1966e-05
15:76374859 G A 0.020400 3.6549e-05
15:76382015 A G 0.160632 -1.5956e-05
15:76382540 G A 0.548591 -1.2396e-05
15:76393693 G A 0.034596 3.8493e-05
15:76395310 C T 0.104403 1.9337e-05
15:76395670 A C 0.541697 -1.5575e-05
15:76398392 G A 1.605028 -3.0240e-06
15:76401903 C T 0.080881 8.0310e-05
15:76403037 T C 0.081715 9.3559e-05
15:76406329 A G 0.596420 -4.5291e-07
15:76409933 A G 0.410075 -3.9155e-05
15:76411611 T C 0.022013 2.7929e-05
15:76413529 A G 0.410364 -4.3870e-05
15:76429349 C T 0.063120 -2.9889e-05
15:76435634 A C 0.196349 -2.7464e-05
15:76436753 G C 0.031503 -3.5306e-06
15:76439742 A G 0.281702 4.9486e-06
15:76441682 G A 0.085055 6.4616e-05
15:76443664 G A 1.237060 -1.2168e-04
15:76446132 A G 0.341223 -3.3520e-06
15:76454335 T C 0.584008 -1.4326e-05
15:76455903 G T 0.261741 -4.4061e-05
15:76461872 A G 0.120576 7.2182e-05
15:76469081 A G 0.160162 -2.4802e-06
15:76470755 T C 1.625554 7.1882e-05
15:76471811 C G 0.815424 -1.3120e-06
15:76479090 A G 1.478427 5.0888e-05
15:76496232 A G 0.534553 -5.8600e-05
15:76498926 G A 0.043454 -7.4368e-05
15:76503889 A G 0.084555 -3.9306e-05
15:76504599 C T 1.091167 4.4461e-05
15:76508632 C T 0.117607 2.2666e-05
15:76514945 T C 0.258557 5.3808e-05
15:76532670 C T 0.099005 1.0973e-05
15:76545844 G A 0.381285 1.4937e-05
15:76547059 G A 0.028339 -3.9602e-05
15:76578762 A G 0.181194 5.8782e-05
15:76603164 G A 0.233042 8.4737e-06
15:76622768 A G 0.307184 -7.4138e-05
15:76632288 T G 0.106266 -1.7063e-05
15:76638231 T C 0.166069 -7.2072e-06
15:76646846 T C 0.025788 -1.7795e-05
15:76648459 C A 0.042954 -5.6611e-05
15:76661925 C T 1.833509 6.3233e-06
15:76666159 T A 0.023947 -3.3658e-05
15:76674339 A G 0.050601 -2.1599e-05
15:76677590 G A 0.036609 2.7566e-06
15:76696768 C T 0.131099 -3.1299e-05
15:76701191 C T 0.029605 -8.3139e-05
15:76731072 T C 0.548120 3.8099e-07
15:76732559 G T 0.504831 5.2646e-05
15:76738959 C T 0.658277 -2.8701e-05
15:76746646 C T 0.038482 -2.9545e-06
15:76749742 C T 0.023976 -5.2649e-05
15:76761306 C T 0.296477 -1.4405e-05
15:76777577 A G 1.348006 3.1514e-05
15:76780271 T C 0.060186 3.2688e-05
15:76782022 A T 0.298022 -2.1148e-05
15:76805817 A G 0.088067 -2.7411e-05
15:76810519 A G 0.050420 -1.1420e-04
15:76813476 A G 0.099180 -1.4781e-04
15:76831236 A G 0.657690 -3.4576e-05
15:76833838 C T 0.231334 -7.2218e-05
15:76840291 C G 0.100859 4.1174e-05
15:76848382 T C 0.093052 -4.0407e-06
15:76862472 G A 0.025307 -1.5615e-05
15:76863838 G C 0.109456 2.8269e-05
15:76868719 G A 0.062202 1.0598e-05
15:76902226 C T 0.158805 -1.3433e-05
15:76938600 A C 0.147224 -4.2711e-05
15:76962113 C T 0.131544 -1.9302e-05
15:76962445 G A 0.058446 -1.3264e-05
15:76968773 C T 0.034762 -9.3978e-05
15:76971013 G A 0.082903 4.4778e-05
15:76971456 G A 0.548467 2.5941e-07
15:76994111 C T 0.097911 -9.7423e-05
15:77006293 G A 0.203038 3.8670e-05
15:77024097 G A 0.099768 -4.0374e-05
15:77031633 C T 0.995404 4.0515e-05
15:77044170 C T 0.057128 -3.8756e-05
15:77047915 C T 0.093072 -7.9521e-06
15:77050197 C T 0.029351 1.0155e-04
15:77054648 C T 0.071368 1.3269e-05
15:77065432 C T 0.137279 4.1732e-05
15:77110524 C A 0.275879 1.6720e-05
15:77116636 T C 0.051770 1.9675e-05
15:77117549 A G 0.098070 -7.6786e-05
15:77169263 T C 0.029650 -1.7346e-04
15:77197745 A C 0.595355 -4.8399e-05
15:77201780 G A 0.181064 2.6108e-04
15:77203393 A G 0.547396 -3.2953e-06
15:77212403 A G 0.312154 -2.1739e-04
15:77219066 T C 0.131132 -2.6430e-05
15:77222517 T C 0.098804 -8.3567e-05
15:77226137 T A 0.047148 -1.6819e-05
15:77227169 T G 0.034898 -3.2878e-05
15:77238412 T C 0.036856 -3.4322e-06
15:77244678 G A 0.058041 -1.1573e-05
15:77247554 T C 1.963355 1.8916e-05
15:77251809 A G 0.037177 -1.6420e-06
15:77255029 T C 0.447953 4.9630e-05
15:77256130 G T 0.745932 3.8300e-05
15:77264280 A G 0.052896 1.7005e-05
15:77276650 C A 0.069384 4.0919e-05
15:77277663 C A 0.052825 -5.7768e-05
15:77280522 T C 0.146533 1.2087e-06
15:77283317 T C 0.054921 1.2832e-05
15:77283977 T G 0.375842 2.3312e-05
15:77291184 T C 0.088155 -2.3702e-04
15:77294102 A G 0.042863 1.1683e-05
15:77307271 T C 0.044918 1.4153e-05
15:77308387 A G 1.621980 -1.7138e-05
15:77312005 G A 1.468748 -1.6818e-05
15:77313571 A G 0.953125 3.4680e-05
15:77315132 T C 0.394765 1.0914e-05
15:77321170 G A 0.534355 -1.3991e-05
15:77323029 A C 0.572755 -9.6523e-06
15:77365134 T C 0.178413 -1.4903e-05
15:77371206 A G 0.044207 -3.2472e-05
15:77376183 A C 0.792905 3.9854e-05
15:77381222 T G 1.344952 5.6146e-05
15:77381959 G A 1.751629 1.7412e-05
15:77388577 A G 0.044272 3.8248e-05
15:77393386 T C 0.062633 2.2569e-05
15:77407114 G C 0.555192 1.4058e-05
15:77408373 G A 0.046083 5.3947e-05
15:77409506 C T 0.170688 -1.4386e-05
15:77413203 A C 0.023236 1.1822e-04
15:77427664 A G 0.053558 -1.9069e-05
15:77436995 G T 0.437060 1.2177e-05
15:77450964 T C 0.750161 3.1690e-05
15:77469643 A G 0.296305 1.5876e-04
15:77471894 A C 0.032841 -8.8768e-05
15:77494354 T C 0.069618 -2.1203e-04
15:77500849 C T 0.041711 1.4828e-04
15:77512389 G A 0.085172 -9.9022e-06
15:77514138 C T 0.032694 -5.6849e-05
15:77518629 A G 0.045639 6.8366e-05
15:77544526 A G 0.028222 1.1815e-04
15:77551416 A G 0.062477 1.7163e-05
15:77576567 C T 0.552651 4.9769e-07
15:77576602 G A 0.022646 -3.2130e-05
15:77592548 T G 0.071744 9.7495e-05
15:77626955 A G 0.222259 -4.0977e-05
15:77633897 A G 0.051942 1.3742e-04
15:77639611 T C 0.783466 -1.7596e-05
15:77642913 C T 0.078846 -2.0015e-04
15:77654106 T C 0.044321 -1.6357e-05
15:77660345 C T 0.747876 5.0120e-05
15:77673648 T G 0.028657 -2.6205e-05
15:77693539 C T 0.073240 -1.5132e-05
15:77711694 A G 0.042737 -3.7596e-05
15:77713829 A G 0.108921 5.3275e-05
15:77723195 C A 0.055304 9.8321e-05
15:77734471 G A 0.089459 -2.8592e-05
15:77747190 G A 1.427550 8.6018e-05
15:77776039 T C 0.053438 -1.7999e-05
15:77777632 T C 0.877453 5.6586e-05
15:77812028 G A 0.094669 7.5205e-05
15:77812629 A G 0.169613 -2.1887e-05
15:77830430 C T 0.770775 3.5381e-04
15:77832762 A G 1.439166 1.8972e-04
15:77837982 T G 0.639118 -5.8580e-05
15:77841603 T C 0.234259 4.5440e-04
15:77845240 A C 0.076941 6.1014e-06
15:77845959 A G 1.269037 -1.5148e-05
15:77848578 T C 0.596764 5.9010e-06
15:77850113 A G 0.026836 -1.7555e-04
15:77859960 G C 0.126013 -7.7223e-05
15:77862296 C A 1.337454 3.4223e-05
15:77865468 A G 0.088314 -7.0721e-05
15:77867248 A C 0.075908 -7.6788e-05
15:77867705 A G 0.179055 -9.6499e-05
15:77873549 A G 0.724380 -2.9458e-05
15:77874366 G T 0.075707 -5.1562e-05
15:77884909 T C 0.192291 -1.4009e-06
15:77884996 A G 0.519281 -7.3833e-06
15:77898636 G A 0.042055 -1.7967e-05
15:77904838 T C 0.049783 1.7035e-04
15:77909533 T C 0.051955 8.2242e-05
15:77910202 T G 1.211808 -9.1169e-05
15:77915513 C T 0.210003 -5.4235e-05
15:77919580 T C 0.071131 -3.8009e-05
15:77926923 T C 0.044110 -1.3595e-04
15:77928379 C T 0.103212 -3.1807e-05
15:77935943 T C 0.049170 1.9072e-04
15:77938853 A G 0.048109 3.7265e-06
15:77944442 T C 0.101517 -3.6021e-05
15:77945548 C T 0.211000 3.5041e-05
15:77953878 C T 0.310791 5.5634e-05
15:77956355 T C 0.491835 6.7977e-05
15:77963887 G A 0.457031 4.5369e-05
15:77973462 A C 0.023756 3.5920e-06
15:77974000 T G 0.235372 -2.0729e-04
15:77974194 T C 0.096944 -2.1841e-05
15:77976338 T C 0.093328 -3.6026e-05
15:77983802 C T 1.108892 -2.3169e-05
15:77983968 T G 0.207462 1.9743e-06
15:77988578 A G 0.199659 6.2916e-04
15:77993282 G A 0.125082 1.4924e-04
15:77994464 T C 0.978120 -1.6408e-04
15:77997600 G T 0.085431 -2.5046e-05
15:78000321 G A 1.051948 -2.2421e-05
15:78018233 A C 0.094747 4.3579e-05
15:78020056 C T 0.034785 -3.0740e-05
15:78023145 A G 0.049663 -1.5243e-05
15:78024644 T C 0.169587 5.9901e-04
15:78025619 A G 0.346731 -3.0963e-05
15:78025943 A G 0.083912 -8.0000e-05
15:78026325 T C 0.843392 -2.0710e-04
15:78040172 T C 0.024976 5.2673e-05
15:78040436 C T 1.025203 2.2158e-05
15:78055838 T C 0.076035 -8.2856e-05
15:78062266 A G 0.021364 -1.0753e-04
15:78062524 T C 0.020111 2.0035e-04
15:78064905 C T 1.743232 -3.5750e-04
15:78065182 A G 0.053870 -1.7604e-04
15:78065743 A C 0.040290 -3.0906e-06
15:78066320 A G 0.022814 -5.5587e-05
15:78068744 C T 0.097519 -2.2790e-04
15:78081050 T G 0.418949 -1.4094e-05
15:78096406 A G 0.166017 5.9412e-05
15:78099656 C T 0.074292 3.3816e-05
15:78099863 A G 0.192207 2.8241e-05
15:78115639 G T 0.084734 4.5260e-05
15:78129578 A G 0.068424 -8.3777e-05
15:78129964 A G 1.895409 5.4475e-05
15:78132347 A G 1.223249 -5.4362e-05
15:78133547 T C 0.023100 -2.0762e-06
15:78139187 T C 1.443389 5.9840e-07
15:78143499 T C 0.219244 1.7259e-04
15:78149334 A G 0.128727 6.8982e-05
15:78151025 G A 1.869391 -2.0128e-06
15:78152728 G A 0.039468 2.2832e-05
15:78156790 T C 0.180392 1.4648e-05
15:78170290 G A 0.100109 -5.8536e-06
15:78170713 A G 0.177507 4.8999e-05
15:78171021 T C 0.070634 1.2669e-05
15:78182285 A G 0.759146 -6.6740e-06
15:78188471 T G 0.284915 2.3433e-05
15:78191787 A G 1.978802 3.5510e-05
15:78193017 C T 0.994287 6.5930e-06
15:78194624 A G 0.088625 -2.9996e-05
15:78194819 A G 0.505023 3.3493e-05
15:78207914 C T 0.488375 -1.1732e-05
15:78214612 A G 1.901417 3.7999e-05
15:78229596 G A 1.901069 5.1053e-05
15:78231117 T C 0.080352 5.6437e-05
15:78234477 G A 0.984190 2.9670e-05
15:78256069 T C 0.038813 -2.7826e-05
15:78262991 G A 1.910300 1.0314e-04
15:78263664 C T 1.791899 2.2331e-05
15:78267054 G A 0.033561 -8.2585e-05
15:78273203 A G 0.025372 -1.1482e-04
15:78273478 T C 0.430741 6.7941e-05
15:78274285 T C 0.047800 -1.2654e-05
15:78277263 T C 0.195232 -1.8670e-05
15:78277602 T C 1.130836 1.2634e-05
15:78278331 G A 1.773349 9.2640e-05
15:78280257 A G 0.044973 -5.8783e-05
15:78295562 T G 0.053324 6.0147e-06
15:78295885 G A 0.140616 -3.5154e-05
15:78298023 A G 0.041834 -7.8430e-05
15:78322564 T C 0.058609 4.8160e-06
15:78330014 C T 0.045278 -5.5814e-05
15:78333972 T C 1.910911 8.4699e-05
15:78337225 A G 0.598474 5.3993e-06
15:78337303 T C 0.086376 -8.4714e-05
15:78339409 G A 0.090673 -3.6792e-05
15:78340216 C T 0.533709 4.8558e-05
15:78344922 A G 1.240987 -8.1549e-06
15:78345236 G A 0.034882 -6.9412e-05
15:78350242 A G 0.023431 1.7829e-04
15:78357812 T C 0.027180 -7.3864e-06
15:78365895 A G 0.084120 -9.3027e-05
15:78369815 A G 0.371116 2.5286e-05
15:78374623 A G 0.026021 -7.8067e-05
15:78377610 C T 0.273945 -2.9536e-05
15:78378529 C T 0.649855 -3.4643e-06
15:78379184 A G 0.244425 1.2588e-04
15:78380777 A C 0.060475 -5.2202e-05
15:78384669 T C 0.093332 -2.2027e-06
15:78385810 A G 0.571843 -6.9514e-06
15:78386264 C T 1.609741 2.3474e-05
15:78390414 C T 0.879041 -2.5757e-05
15:78390909 T C 0.415531 -1.2985e-05
15:78394979 C G 0.603548 -6.9324e-05
15:78407493 C T 0.482864 -2.1849e-05
15:78410208 G A 0.060105 -1.2849e-05
15:78410289 C T 0.108122 -5.2494e-04
15:78420311 C T 0.494893 -1.5532e-04
15:78424369 C A 0.028637 2.5078e-05
15:78431085 A G 0.037352 -6.0599e-05
15:78432059 T C 0.385521 -1.9108e-05
15:78432849 C T 0.127045 -6.4419e-06
15:78433235 C T 1.861656 1.4132e-05
15:78454795 C T 1.622798 -6.7552e-05
15:78458797 T C 0.848933 2.7648e-05
15:78461457 G A 0.182963 -4.1153e-06
15:78466006 A G 0.025499 4.6272e-05
15:78466127 C T 0.978507 -1.7309e-05
15:78468259 C T 0.033850 -5.0996e-06
15:78475202 C T 0.022594 -1.8638e-05
15:78484602 G A 0.110028 -1.2659e-04
15:78492586 G T 1.427027 3.6142e-05
15:78493386 G A 0.034785 -1.2187e-05
15:78499900 C T 0.027297 -8.4879e-06
15:78500107 A G 1.513553 1.4700e-05
15:78502550 C G 0.220224 -1.5803e-04
15:78503501 G A 0.778919 2.3007e-05
15:78504289 C T 1.244528 7.8033e-06
15:78507316 A G 1.107042 4.3609e-06
15:78507618 A G 0.129814 -2.9955e-05
15:78508801 A G 0.030267 -5.2590e-05
15:78509588 T C 0.640290 2.8247e-05
15:78510248 A G 0.036914 7.5478e-07
15:78516053 A G 0.469086 3.0901e-06
15:78520204 A G 1.144335 5.5721e-05
15:78524231 T C 0.076411 5.8683e-05
15:78526317 T C 0.482494 -7.6364e-05
15:78527575 A G 0.385758 -5.3365e-05
15:78527616 T G 0.468206 -1.3526e-05
15:78530940 A G 1.269102 9.0822e-05
15:78536529 T C 0.783508 3.3283e-05
15:78539421 A G 0.149262 -1.1102e-07
15:78549669 T C 0.196796 3.3926e-05
15:78554941 T C 0.025950 1.3372e-04
15:78559937 C T 0.845230 3.5478e-05
15:78559999 A G 1.669832 2.5145e-04
15:78562867 C T 0.043788 -5.6506e-05
15:78563103 C A 0.831571 1.9355e-05
15:78564387 A G 0.074013 1.3279e-05
15:78566039 C T 0.224415 -1.4803e-05
15:78567384 A C 0.096486 -1.5859e-04
15:78586642 T C 0.032772 1.0118e-04
15:78588264 A G 0.211201 9.6402e-06
15:78591510 T C 0.776076 -3.5357e-05
15:78594423 T C 0.120057 9.3075e-04
15:78599270 G T 0.388984 2.9969e-05
15:78610259 A G 1.915870 1.7029e-05
15:78617815 C T 0.639887 1.6896e-05
15:78621679 G T 0.033295 -1.0892e-04
15:78628956 C T 0.690631 -3.7005e-05
15:78632374 G A 1.668654 -4.5463e-05
15:78633419 C G 0.072169 -3.4195e-05
15:78634089 A G 0.073737 2.1273e-04
15:78635188 T C 0.029241 2.3629e-06
15:78637573 C T 0.043091 1.4757e-05
15:78637877 G A 0.252468 -1.5071e-05
15:78648734 A G 1.037758 -1.7836e-04
15:78654811 T G 0.629978 -7.9725e-05
15:78656319 C A 1.041072 -1.3678e-05
15:78663003 T G 0.236047 -2.4810e-04
15:78667023 C G 0.623103 1.5089e-06
15:78667572 A G 1.476743 -5.1601e-05
15:78681365 C A 1.103458 4.4454e-05
15:78681797 A G 0.087450 1.9399e-04
15:78684517 T C 0.336039 8.0934e-06
15:78687699 T C 0.115224 -2.6083e-05
15:78687742 T C 0.186160 4.4764e-04
15:78687925 T C 0.233318 -8.4333e-06
15:78690565 C T 0.024785 -3.2845e-05
15:78691469 G A 0.243899 2.1441e-05
15:78696492 G A 1.142648 7.1511e-05
15:78701365 A C 0.021704 -1.7839e-05
15:78704046 A G 0.251692 -1.2430e-04
15:78708932 T C 0.450017 -2.0579e-04
15:78709976 G T 0.438933 1.7340e-05
15:78711803 T G 1.524419 4.8186e-05
15:78713841 A G 0.065584 -1.3540e-04
15:78714008 G A 0.929570 -2.8591e-05
15:78714172 C G 0.041461 5.6329e-05
15:78720046 C G 0.079570 -3.0309e-05
15:78720757 C T 0.035265 -8.1211e-05
15:78722263 T A 0.088804 9.3612e-07
15:78724469 T C 0.554248 1.5326e-05
15:78741384 C T 1.562995 6.5435e-05
15:78745969 T C 0.059540 1.3020e-04
15:78750388 T A 0.087106 -3.9361e-05
15:78765189 T C 0.327490 -2.0421e-05
15:78774737 G A 0.043542 -6.6300e-06
15:78780784 A G 0.051763 2.7437e-05
15:78789488 T C 1.233571 7.4487e-05
15:78790189 G A 0.058167 -1.2943e-04
15:78800416 A G 1.948948 1.1833e-05
15:78802296 A C 0.055970 -3.1776e-05
15:78802869 T C 1.321398 -8.5357e-05
15:78806023 C T 0.667749 6.7122e-05
15:78807407 A T 0.033113 -1.0972e-04
15:78814046 A G 1.329996 -5.5770e-05
15:78825917 G A 0.187306 -3.6686e-05
15:78826166 T C 0.027147 -3.1349e-06
15:78826180 A G 1.329963 -5.0180e-05
15:78828352 T C 0.048926 1.7242e-05
15:78834476 G A 0.116630 1.5351e-04
15:78841220 C T 1.122433 -6.9188e-06
15:78841353 C T 0.094487 -4.0443e-05
15:78843296 A G 0.049540 4.2758e-05
15:78851724 G A 0.040598 1.3129e-05
15:78857939 G T 0.668661 3.0749e-05
15:78857986 G C 0.668382 3.1661e-05
15:78858750 G C 0.112400 2.8645e-06
15:78859918 G C 0.032311 -2.0572e-05
15:78864024 T C 0.079424 -7.4633e-05
15:78865130 C T 0.028274 4.2179e-05
15:78867482 C A 0.659433 2.3155e-05
15:78871288 C T 1.114877 -1.5383e-05
15:78873119 T C 0.455619 -6.5593e-05
15:78877150 G A 1.232503 -1.5244e-05
15:78878565 T C 0.041260 -6.4833e-05
15:78880752 A G 0.036972 3.8170e-04
15:78887438 G T 0.113572 7.6456e-06
15:78888400 A G 0.561505 -6.1478e-05
15:78890321 T C 0.876243 1.7106e-05
15:78894339 A G 0.660326 2.2061e-05
15:78896129 G A 0.662948 2.4729e-05
15:78896547 A G 1.543180 7.6345e-05
15:78897581 G A 0.099891 -5.4152e-06
15:78898723 T C 0.762547 2.3125e-05
15:78907656 C T 0.456713 -5.7835e-05
15:78909398 T C 0.039923 3.3447e-05
15:78909452 C T 1.237333 -1.3501e-05
15:78911181 C T 0.784547 1.4000e-05
15:78911230 T C 0.112011 -2.7387e-06
15:78911672 C G 0.670254 1.4015e-05
15:78912278 G C 1.103838 -1.2091e-05
15:78917316 T C 0.062809 -4.0704e-05
15:78918804 T C 0.029773 -1.3710e-04
15:78922194 A G 0.099015 4.1604e-04
15:78922240 T C 0.020403 -5.5359e-05
15:78923092 T C 0.025852 -1.0737e-04
15:78923505 A G 0.098174 -1.6179e-05
15:78925414 C T 0.049478 3.5519e-05
15:78926018 C T 0.715146 2.6202e-05
15:78930510 G A 1.614849 4.2805e-05
15:78945040 G C 1.568445 6.5699e-05
15:78946820 C T 0.029189 -2.3212e-05
15:78953279 T C 0.028449 -1.8731e-05
15:78953376 A G 0.093014 -1.3760e-04
15:78953930 T G 0.027573 -1.3990e-05
15:78956806 C T 0.818679 2.2062e-05
15:78959037 G C 0.306279 -7.2893e-05
15:78961891 G A 0.025960 -2.2680e-05
15:78964362 T C 0.689070 1.2897e-05
15:78965966 A G 1.673698 3.0207e-07
15:78969097 C T 0.035005 -4.4000e-05
15:78971672 T C 0.024687 4.5071e-05
15:78973695 G C 0.038595 6.4122e-05
15:78974938 C T 0.042711 3.2003e-05
15:78975416 A G 0.036365 -3.1108e-05
15:78975525 A G 0.036800 -3.4225e-05
15:78977330 T A 0.038777 -5.6355e-05
15:78978554 T C 0.030877 -7.2419e-05
15:78978696 T C 0.037969 -4.5101e-05
15:78983342 T G 0.035489 -5.2149e-05
15:78985342 A C 1.960207 3.4330e-05
15:78986101 A T 1.961447 4.4266e-05
15:78986805 G A 0.037622 -5.2488e-05
15:78987225 A G 0.179730 3.9063e-05
15:78987885 G A 0.070082 -3.7565e-05
15:78990300 A G 0.425122 8.2596e-06
15:79001706 T G 0.038573 5.3398e-05
15:79001959 C T 1.963005 2.4339e-05
15:79007950 T C 0.825090 1.9725e-05
15:79021140 C T 1.524105 2.0458e-06
15:79033110 G A 0.067288 -1.1163e-04
15:79033489 C T 1.521875 -5.9898e-06
15:79045857 G A 1.519246 -5.6582e-06
15:79049237 T C 0.386446 -2.9042e-06
15:79058013 T C 1.527649 7.1355e-06
15:79061002 A G 0.859663 -7.4624e-07
15:79066967 A G 0.020127 -7.6161e-05
15:79079074 A G 0.878187 1.0418e-05
15:79080234 T C 0.848969 2.8321e-06
15:79082431 G A 0.510544 2.8369e-05
15:79083280 T C 0.196962 4.4796e-05
15:79084411 T A 0.035729 -6.2934e-05
15:79084808 C T 1.484893 1.3002e-04
15:79085498 C T 0.107756 -1.9488e-05
15:79089074 T C 0.040062 -3.4348e-06
15:79089111 G A 0.898012 8.6442e-06
15:79094518 G T 0.085087 -8.3034e-05
15:79105051 G A 0.190123 -5.1886e-05
15:79107453 A G 0.110210 4.8594e-05
15:79110977 C T 0.119622 5.1644e-05
15:79111093 T C 0.810503 -6.7960e-05
15:79113590 T C 0.053711 2.5680e-05
15:79125587 T G 0.053957 5.6738e-05
15:79129823 G A 1.010305 1.0085e-04
15:79133739 T C 0.783054 1.1097e-04
15:79151207 G A 0.113845 1.3083e-04
15:79151286 A G 1.695295 1.0403e-05
15:79156406 C T 0.055223 1.5314e-05
15:79164618 T C 0.055794 -6.5612e-05
15:79165441 T G 0.552619 1.0813e-05
15:79169087 T C 0.250686 -2.6700e-05
15:79171941 G A 0.047914 3.8278e-06
15:79178666 G T 0.043749 -2.5775e-05
15:79187811 G T 0.032094 -4.3788e-05
15:79189155 C T 0.262799 3.3178e-04
15:79190243 T C 0.068359 -3.6070e-06
15:79197423 G A 0.024291 1.4882e-05
15:79198760 G T 0.105231 1.3860e-05
15:79212333 T C 0.032406 -2.8096e-05
15:79213630 T C 0.194307 1.8578e-05
15:79214192 T C 0.094497 6.7425e-05
15:79214429 A G 0.050572 -8.9309e-06
15:79222149 G A 0.191159 -3.9061e-06
15:79224727 C T 0.054116 -2.4089e-05
15:79229644 G A 0.176760 -8.0013e-05
15:79231478 C T 0.258261 6.8527e-05
15:79235446 C T 1.369298 -5.1069e-06
15:79237247 G C 1.404252 -2.3679e-05
15:79238656 T C 0.042974 6.0221e-05
15:79239974 T C 0.032613 1.4388e-05
15:79241976 A G 0.271721 -9.9178e-05
15:79247482 T C 0.274256 -1.2312e-04
15:79253894 A G 0.040218 1.4072e-04
15:79256158 T G 1.649102 6.8179e-05
15:79261077 G A 0.789231 1.3700e-04
15:79262725 C T 0.351930 -1.2410e-05
15:79263122 G T 0.166812 1.4246e-05
15:79264798 G C 0.036638 -2.6105e-05
15:79265232 C T 0.037875 -5.3273e-05
15:79266570 T C 1.124890 -6.2306e-07
15:79267329 T G 0.789672 1.5344e-05
15:79275755 A G 0.280748 -1.4643e-05
15:79276510 A G 0.033285 5.0795e-06
15:79277247 C A 1.716847 2.3905e-05
15:79277511 G A 0.551888 4.3834e-06
15:79284127 A C 0.041413 -1.5691e-05
15:79286899 A G 0.510696 3.8747e-05
15:79291937 T G 1.056109 -1.6304e-05
15:79293526 T C 0.353742 -1.2684e-05
15:79293562 A G 0.139142 -1.9545e-05
15:79296172 A G 0.470654 2.3859e-05
15:79297010 A G 0.550593 -1.6221e-06
15:79297427 G T 0.065236 -7.1074e-07
15:79298523 A G 0.191951 6.6691e-06
15:79299563 C G 0.077583 7.8066e-06
15:79299593 G A 0.147120 4.9895e-05
15:79303453 C T 1.702926 -2.6640e-05
15:79304470 A G 1.661332 3.8695e-06
15:79306094 C T 0.021594 8.3476e-06
15:79309257 A G 0.958948 1.0583e-05
15:79309970 G A 0.188481 -3.3166e-06
15:79318909 G C 1.091563 4.3139e-05
15:79319073 T C 0.500829 -7.1461e-05
15:79323070 T C 0.035784 -4.1898e-05
15:79327299 G A 0.064905 -1.3192e-05
15:79327686 T C 1.637579 1.0688e-05
15:79328013 A G 0.485724 5.3470e-05
15:79328953 T C 0.103832 4.6941e-05
15:79332086 C T 0.927756 -6.8270e-07
15:79334460 G A 0.498905 4.0388e-06
15:79336004 A C 0.329833 -4.3943e-04
15:79340207 G T 0.279914 -4.6310e-05
15:79340599 G T 0.041143 -4.5740e-05
15:79342669 C T 0.636297 5.9627e-05
15:79343724 T C 0.275460 3.8920e-05
15:79344073 C T 0.158691 2.1757e-05
15:79344324 G T 0.217962 -3.5473e-05
15:79344377 T C 0.160856 -2.2223e-05
15:79344416 T C 1.135319 -9.7225e-05
15:79346179 C T 0.087421 3.2402e-05
15:79347179 C A 1.104020 -8.0004e-05
15:79347371 T G 0.514007 -1.9550e-05
15:79348462 T C 0.256707 -8.2852e-05
15:79349940 A G 0.031552 -8.8151e-05
15:79350155 T C 0.021789 -2.9983e-06
15:79350422 G A 0.271303 -4.6035e-05
15:79350840 G A 0.192126 1.4446e-04
15:79352692 G A 1.546841 -5.6348e-04
15:79355216 C T 0.689310 -2.0565e-05
15:79355941 C T 0.328051 4.3824e-06
15:79356023 G C 0.140810 -5.9044e-05
15:79357330 A C 0.413220 2.2610e-05
15:79360375 G A 0.234535 -1.6152e-05
15:79362986 G A 0.304682 2.4317e-05
15:79364126 G A 0.293328 4.5965e-05
15:79366481 A G 0.147630 -1.2336e-05
15:79367703 A G 0.470319 -1.5279e-04
15:79369313 A G 0.251848 -3.5612e-06
15:79369696 C T 1.729346 -1.3235e-04
15:79370000 A G 0.771671 1.2535e-05
15:79372875 G A 0.879570 -2.4823e-04
15:79379541 A G 0.840179 -3.6529e-04
15:79396743 A G 0.178630 -8.0530e-05
15:79397622 G T 0.020903 1.1779e-04
15:79401152 G A 0.201769 1.3706e-05
15:79408954 G A 0.115555 -4.0929e-05
15:79410349 T C 0.057570 3.2041e-05
15:79414020 T C 0.107671 -2.5311e-05
15:79423016 G C 0.058222 7.7459e-05
15:79426379 G T 1.818822 -3.6951e-05
15:79427450 C T 0.555446 -6.0126e-05
15:79432992 A C 0.969785 7.7694e-05
15:79443894 A G 0.553141 -3.6033e-05
15:79451869 G A 1.022425 -5.6155e-05
15:79456848 A G 0.059245 5.3230e-06
15:79463978 T C 0.039530 5.8552e-05
15:79466947 C T 0.182353 4.9390e-05
15:79467784 C A 0.067628 -4.2577e-05
15:79467979 T C 0.053039 -3.8196e-05
15:79468082 G A 1.165624 1.3809e-04
15:79471916 A T 0.350850 -9.6398e-05
15:79473844 A G 0.128782 -2.2930e-05
15:79478650 A G 0.531547 -1.1328e-05
15:79481083 C A 0.742923 -1.1506e-05
15:79483071 T G 1.672112 2.0131e-05
15:79484083 G T 1.322478 -2.8272e-05
15:79484487 T C 0.040400 1.1362e-05
15:79484783 A G 0.032889 5.9647e-05
15:79485188 G A 0.041231 5.3413e-05
15:79487771 T C 0.421906 -1.9172e-05
15:79496839 G A 0.934277 -5.1606e-05
15:79504405 T C 1.013931 -3.7980e-07
15:79504879 A G 0.976744 7.0615e-06
15:79506573 T C 0.090037 3.0674e-05
15:79507745 T G 0.215959 2.9623e-05
15:79510909 A C 0.944410 -4.1293e-05
15:79514363 C A 0.049699 -1.8578e-05
15:79515988 T C 1.141008 -1.9804e-05
15:79516089 A G 0.091501 -4.4334e-05
15:79517446 A G 0.334449 3.8222e-05
15:79519692 A C 0.055853 1.3547e-05
15:79520757 A C 0.695961 2.3297e-05
15:79525979 A G 0.237949 3.3919e-05
15:79530846 G C 0.311281 -7.3925e-05
15:79531248 A G 1.545296 1.7126e-05
15:79533372 A C 1.587760 -3.3697e-05
15:79534798 C T 0.036346 4.7181e-05
15:79539474 G C 0.100307 1.9826e-05
15:79542799 A G 0.148730 4.9056e-05
15:79544836 T C 0.136792 -5.7685e-05
15:79547515 T G 1.452948 -1.2876e-05
15:79551142 T G 0.048660 4.5224e-05
15:79557852 A G 0.143991 -4.4982e-05
15:79558715 A G 0.063451 -2.0647e-05
15:79568775 A C 0.185199 8.4752e-06
15:79575521 C T 0.628189 -1.1963e-05
15:79577574 A G 0.045032 -4.2121e-05
15:79577969 A G 0.185469 -7.0791e-05
15:79586361 C T 1.308100 -8.2066e-06
15:79591718 A G 0.031532 -4.2250e-06
15:79591776 C A 0.853204 -7.8164e-06
15:79592574 T C 0.029854 1.4285e-05
15:79600248 C T 0.060001 2.6931e-05
15:79600439 C T 0.080095 3.4917e-04
15:79601014 G A 0.039199 2.1790e-05
15:79601017 C G 0.172067 2.7309e-05
15:79604782 G A 0.803470 -1.5986e-05
15:79607877 G A 0.741654 4.6449e-06
15:79614224 G A 0.314997 -6.9208e-06
15:79618832 C T 0.028293 3.8079e-06
15:79622038 T C 0.404122 3.3815e-04
15:79622174 T C 0.217394 -1.9784e-05
15:79624911 G A 0.373700 -1.5425e-05
15:79625730 C T 0.423571 -5.0580e-05
15:79640824 G A 0.199572 -2.0910e-05
15:79643149 A G 0.125727 -6.4590e-05
15:79643824 T C 0.035885 4.2962e-05
15:79647387 C G 0.089502 4.8175e-05
15:79651569 C T 0.234902 -9.4953e-06
15:79667229 G T 0.235216 -2.2816e-05
15:79669461 G A 0.049553 -3.6526e-06
15:79697244 G A 0.937425 -1.8358e-06
15:79700040 A G 0.891589 7.7441e-06
15:79700740 G T 1.863987 2.3766e-05
15:79703263 A G 0.032159 6.2560e-05
15:79707121 A G 0.081647 3.7785e-05
15:79712123 C T 0.030182 3.7000e-05
15:79712983 C T 0.062455 -6.3663e-05
15:79714619 T C 0.024749 2.8214e-05
15:79717219 C T 0.401831 -1.6522e-05
15:79719053 G A 0.739415 -2.8792e-06
15:79722776 T C 0.144975 -1.0523e-05
15:79725817 A G 0.637761 5.2734e-06
15:79726297 C T 0.037346 -4.7511e-05
15:79727801 G A 0.024281 4.1300e-05
15:79729113 T C 1.188406 2.0282e-05
15:79732462 C A 0.384985 5.3053e-05
15:79739818 A G 0.304244 -1.0202e-05
15:79741339 C A 1.227040 3.4730e-05
15:79741627 A G 0.438488 -3.8489e-05
15:79744442 A G 0.077255 -8.8344e-05
15:79747988 C T 0.114569 -2.4272e-05
15:79748603 T C 0.115432 -2.0932e-05
15:79749261 C A 0.099294 3.6281e-05
15:79749447 T G 0.114770 -2.1698e-05
15:79750127 G A 0.656473 1.2009e-06
15:79750256 G A 0.098879 4.4176e-05
15:79750307 C T 1.781892 2.8051e-07
15:79751012 G A 0.293014 -1.0107e-05
15:79751987 T C 0.503176 6.2143e-05
15:79753698 G A 0.048307 1.3470e-05
15:79755604 G A 0.402623 -2.7602e-05
15:79756728 C T 0.564027 -8.2771e-06
15:79765416 G A 1.074406 -1.7088e-05
15:79766794 A G 0.492864 -1.4553e-05
15:79768949 C G 0.053539 5.9396e-05
15:79769942 A G 0.045531 1.9276e-05
15:79770487 T C 0.521216 9.2299e-06
15:79771516 C T 1.580954 4.7174e-05
15:79772589 G C 1.015891 -1.0644e-05
15:79773059 G A 0.094945 2.6211e-05
15:79774481 A G 0.051543 -5.7690e-05
15:79784639 T C 0.435713 -2.0024e-05
15:79792930 T C 1.963936 -3.3879e-06
15:79797365 A G 0.040341 -1.8367e-05
15:79801414 C T 0.028095 5.2669e-05
15:79808229 A G 0.045135 1.9080e-05
15:79813527 A G 0.673912 -4.7739e-05
15:79820928 C A 0.092822 5.5650e-05
15:79823903 C T 0.476619 -5.2967e-05
15:79835141 T C 0.475837 1.3895e-04
15:79842598 G C 0.039806 9.6775e-05
15:79842769 A G 0.166020 -9.5218e-06
15:79843627 C T 0.941018 1.1312e-04
15:79845542 T G 0.126153 -2.8180e-05
15:79851619 G T 0.023726 3.4930e-08
15:79855059 G T 0.481537 2.9214e-05
15:79856167 C T 0.295591 -2.0180e-05
15:79863045 A G 0.808410 -6.6018e-06
15:79866347 A G 0.295587 -5.6822e-05
15:79868076 C T 0.214898 -4.7781e-05
15:79876342 T C 0.067521 2.6394e-05
15:79884101 G A 0.088752 2.8091e-05
15:79890495 A C 0.272228 -2.7409e-05
15:79901820 C T 0.800889 5.9039e-05
15:79906512 T G 0.040760 5.6624e-05
15:79909580 C T 0.140554 2.0819e-05
15:79916577 C G 0.089167 1.1487e-05
15:79926295 T C 0.050686 -1.0164e-05
15:79953711 C A 0.114650 4.4896e-05
15:79956938 A G 0.179711 -2.0215e-05
15:79964622 C T 0.066135 -1.3140e-05
15:79967316 A G 0.189458 -2.9319e-05
15:79969099 T C 0.095065 -2.3734e-05
15:79975144 T C 0.051306 5.9915e-05
15:79975476 G A 0.251293 4.1965e-05
15:79979621 C T 0.562667 2.7022e-05
15:79980655 T C 0.031831 2.4913e-05
15:79984138 G C 0.106707 -7.8404e-05
15:79987715 C T 0.149454 9.7413e-05
15:79992961 A G 0.890673 -1.4506e-05
15:79993117 C A 0.021730 -6.2446e-05
15:79994449 A G 0.128762 4.9794e-05
15:79994582 T C 0.345523 2.4399e-05
15:79994627 T G 0.089222 1.6839e-06
15:80002637 C T 0.807342 -1.0548e-05
15:80009422 T C 0.057249 4.3674e-05
15:80010289 T C 1.567520 6.7363e-06
15:80013210 A C 0.613600 -6.6999e-05
15:80014187 A G 0.099242 6.2736e-05
15:80018493 T G 0.086986 5.0384e-06
15:80019952 T C 0.095240 -8.3133e-05
15:80023074 G A 0.152326 -3.2737e-06
15:80023665 T C 1.662439 6.9898e-06
15:80025000 A G 0.035064 2.6293e-05
15:80026895 G T 0.463279 -7.8571e-05
15:80029844 G A 0.070485 6.4215e-05
15:80032163 C T 0.072932 1.0930e-04
15:80034687 C T 0.344605 4.8953e-05
15:80045090 C A 1.911183 -2.1386e-05
15:80047376 G A 0.042269 -8.5797e-06
15:80052449 C T 0.159230 -8.4844e-05
15:80054891 G A 1.714510 2.8734e-05
15:80061726 T C 0.317123 2.9828e-05
15:80063413 A G 1.928360 2.5668e-05
15:80067234 A C 0.022889 -8.9512e-06
15:80070857 G A 0.527396 4.0697e-05
15:80071025 G A 0.056655 2.2257e-05
15:80072851 A G 0.061186 -8.6159e-06
15:80073246 A G 0.078557 5.0225e-05
15:80075455 C A 0.361908 -3.3052e-05
15:80079271 A G 0.044941 1.9237e-05
15:80079737 T C 0.032769 1.8495e-05
15:80081400 C T 0.029432 -5.0829e-05
15:80089912 G A 0.033730 7.4449e-06
15:80094369 T C 0.034038 2.1599e-05
15:80098328 G T 0.260913 6.7517e-05
15:80098495 A G 1.520619 -2.0103e-05
15:80100746 T G 0.023051 -4.2147e-05
15:80102000 C T 0.048485 6.4476e-05
15:80106482 G T 0.308265 -9.7855e-06
15:80106535 G T 0.335877 4.7732e-05
15:80116091 T C 0.044019 2.7892e-05
15:80117232 A G 0.967228 -1.0130e-05
15:80120033 C A 0.051160 3.2657e-06
15:80121160 T C 0.760558 -3.3985e-05
15:80125261 C T 0.034256 3.1333e-05
15:80129288 T C 0.540408 9.4221e-05
15:80137560 C T 0.199633 4.3462e-05
15:80141997 A G 1.977085 4.6627e-05
15:80158042 C A 1.083367 -1.8971e-05
15:80162265 C A 0.396310 7.0012e-06
15:80184764 A G 0.044584 -1.8166e-05
15:80184983 T C 0.304663 5.2059e-05
15:80187102 C T 0.264762 -4.5810e-06
15:80189230 A C 0.045398 3.9655e-05
15:80191343 A G 1.138798 1.8354e-05
15:80192975 T C 0.086989 6.7822e-06
15:80196750 C T 0.701362 3.7500e-05
15:80209849 A C 0.427290 -2.1829e-05
15:80225015 G A 0.269826 -6.3594e-06
15:80231826 G A 1.784122 -3.8496e-05
15:80234352 G C 0.427332 -2.0156e-05
15:80241046 A G 0.066025 2.2034e-05
15:80241447 A G 0.095120 -8.3965e-06
15:80242152 C T 0.255587 -2.5913e-05
15:80245590 C A 0.733329 1.4406e-05
15:80246900 A G 0.057404 -1.6071e-05
15:80248207 A G 0.264672 -3.3678e-05
15:80251060 G C 0.073257 1.5998e-05
15:80260014 C T 0.521183 8.9281e-05
15:80263217 T C 0.521398 9.5124e-05
15:80263345 C A 0.526623 8.9390e-05
15:80263406 T C 0.522138 8.7637e-05
15:80270607 C T 0.021850 4.1639e-05
15:80271752 G A 0.657567 4.6713e-05
15:80275040 G A 0.213275 -2.4127e-05
15:80283057 A G 0.062724 -4.1372e-05
15:80288030 T G 0.532508 -9.0564e-06
15:80294223 C T 0.045152 -2.3746e-05
15:80294658 G A 0.035197 4.4947e-06
15:80310489 T C 0.688142 -1.0875e-05
15:80312547 G C 0.301397 4.8195e-05
15:80322856 G T 0.900855 5.7315e-05
15:80323092 T C 0.230056 -3.4707e-05
15:80327568 A G 0.130061 1.0540e-04
15:80328789 C T 0.369795 9.6027e-05
15:80329126 G A 0.639355 5.5944e-06
15:80331596 C G 0.099849 -2.8378e-05
15:80352988 T C 0.033525 -1.2831e-05
15:80356389 G A 0.087989 2.1074e-05
15:80358561 G A 0.065032 -4.2175e-05
15:80376279 A G 0.118989 -4.9249e-05
15:80381315 G A 1.912848 1.1081e-04
15:80383337 A G 1.549282 3.3790e-05
15:80386321 C A 0.095097 -1.6488e-05
15:80388374 T G 0.215748 -1.1676e-06
15:80388401 C A 0.040290 -3.9804e-05
15:80392761 G A 0.083955 4.5464e-05
15:80397200 G A 0.031773 1.7000e-05
15:80400747 A G 0.028530 3.5448e-05
15:80413971 G A 0.052997 2.3681e-05
15:80414718 C A 0.955692 6.6610e-05
15:80415304 A G 0.121933 4.0829e-06
15:80415427 G A 0.082916 1.2247e-04
15:80421200 C T 1.616544 4.4879e-05
15:80421421 G A 0.135958 -7.4547e-05
15:80426083 A G 1.364144 1.5928e-04
15:80432222 G A 1.321959 3.1999e-04
15:80441469 G A 0.028277 1.6913e-05
15:80447090 G A 0.037183 -1.6378e-05
15:80450389 A G 1.022668 1.8390e-05
15:80453971 T C 0.172375 -6.3549e-06
15:80461056 C A 0.022363 2.3290e-05
15:80464315 C T 0.077697 -1.1741e-05
15:80472526 T C 0.038917 -7.2728e-05
15:80478645 C T 0.275308 -2.8886e-05
15:80491062 G T 1.430838 -7.3545e-06
15:80493823 A C 0.141346 5.8321e-05
15:80495244 G A 0.650734 -1.1101e-05
15:80500208 C T 0.303316 -7.7972e-06
15:80500457 A G 0.050202 -4.8004e-06
15:80522051 G A 0.033954 -6.3719e-05
15:80523100 C A 0.042338 7.1521e-05
15:80531171 A G 0.495114 -5.3335e-06
15:80533732 C A 0.187296 -2.5038e-05
15:80536730 T C 0.388224 -6.1736e-06
15:80537489 G A 0.065058 5.9470e-05
15:80543057 A G 0.418812 -9.4003e-06
15:80543897 C T 0.126792 1.1227e-05
15:80558541 T G 0.196017 4.6183e-05
15:80558610 T C 0.036002 1.0038e-04
15:80559183 C A 1.972583 -2.8136e-05
15:80559325 A G 0.020296 -2.3372e-05
15:80560548 G A 0.514890 3.5293e-05
15:80566573 G A 1.238154 3.8347e-05
15:80569361 A G 0.121057 -3.0043e-05
15:80569636 A G 0.063412 -3.0216e-05
15:80569750 T C 0.571957 2.6719e-05
15:80571036 G A 0.142385 7.6185e-06
15:80588166 G A 0.356591 -1.1521e-05
15:80600374 T G 0.083831 6.4901e-05
15:80606653 G A 0.102011 6.0576e-05
15:80607294 C A 0.870663 5.6159e-05
15:80607366 T C 0.142190 -8.3356e-06
15:80610827 A G 0.263003 2.2368e-05
15:80619814 C T 0.103669 1.0535e-05
15:80620498 A G 0.493410 1.4921e-05
15:80620626 T C 0.141489 -2.0326e-05
15:80625598 T G 0.751155 8.8331e-06
15:80628105 C T 0.359370 -2.3164e-06
15:80632022 T G 1.294731 -1.2079e-05
15:80633548 T C 0.072909 1.5197e-04
15:80639403 G A 1.256395 9.4250e-06
15:80651763 T C 0.154167 -7.3079e-06
15:80652443 A G 0.978747 -1.2317e-05
15:80656464 G T 0.224307 -2.6707e-05
15:80657147 T C 0.106561 9.1496e-06
15:80657761 T C 0.032610 4.7524e-05
15:80657842 A G 0.044334 1.4150e-04
15:80666550 C T 0.212360 -1.7726e-05
15:80672260 A C 0.135137 -7.8292e-06
15:80676728 G A 0.021367 8.9176e-05
15:80676925 G A 0.324527 -3.2222e-06
15:80683990 T C 0.047235 1.0380e-04
15:80688828 A G 0.025625 4.7211e-05
15:80689037 T C 0.056720 -3.4033e-05
15:80693977 A G 1.609198 -3.3976e-05
15:80694666 T C 0.047550 -2.0061e-05
15:80694922 T A 0.314604 -6.0425e-05
15:80701673 T C 0.569422 1.1226e-05
15:80706488 C T 0.502371 6.1001e-05
15:80710496 A G 0.506126 2.2901e-05
15:80710955 C T 1.599873 -5.8841e-05
15:80711769 C G 1.714591 -2.9380e-05
15:80712194 A G 0.432071 -1.2757e-05
15:80717175 T G 0.075753 4.0618e-05
15:80719723 T C 0.712313 -8.9322e-05
15:80725065 G A 0.227251 1.1828e-05
15:80734174 T C 0.353761 -9.0003e-07
15:80738790 C T 0.095204 -9.4861e-07
15:80743350 T C 0.074217 2.7436e-05
15:80746579 G A 0.051384 -8.6024e-06
15:80752161 G A 0.553936 3.3113e-05
15:80752743 A G 0.085662 -9.4682e-05
15:80761775 T C 0.021068 -4.7774e-06
15:80762646 T C 0.067826 3.0821e-05
15:80764160 G A 0.057953 -1.4399e-04
15:80786916 G A 0.024171 -9.3236e-06
15:80795039 A G 0.049060 8.2950e-06
15:80799023 C G 0.648044 -2.3987e-05
15:80800156 G A 0.790707 -2.3262e-06
15:80804741 G A 1.725163 -1.6043e-04
15:80814835 A G 0.026651 -5.0126e-05
15:80818516 T C 0.146091 -3.9156e-04
15:80823799 G A 0.046615 3.7780e-05
15:80827106 T C 0.766634 2.3275e-05
15:80836547 A G 0.038852 3.4632e-05
15:80845137 C T 0.767036 1.3479e-05
15:80851623 C T 0.043957 4.8073e-05
15:80858381 T C 0.966893 3.2967e-05
15:80858572 C T 0.593953 -1.6585e-04
15:80861365 C T 0.395806 2.7942e-05
15:80861616 A C 0.060673 -5.2749e-06
15:80862293 G A 0.036937 2.2490e-05
15:80863337 A G 0.062302 4.6238e-05
15:80867480 C G 0.339246 3.5474e-05
15:80875760 T C 0.060403 3.7778e-05
15:80883156 G T 0.160314 -1.1308e-05
15:80884025 A G 0.404297 -8.3487e-06
15:80886513 T C 0.564495 -2.1742e-05
15:80889699 A G 0.149233 -3.0402e-05
15:80893601 A G 0.328256 -2.4184e-05
15:80898449 A G 0.048881 -3.2096e-05
15:80900237 T C 0.138078 -1.9404e-05
15:80908312 C T 0.509843 -2.5705e-05
15:80910857 T C 1.496889 9.7633e-05
15:80917744 A G 0.062305 5.8182e-05
15:80918745 T G 0.342544 -6.6115e-05
15:80930460 T C 1.484571 2.6309e-05
15:80934320 C T 0.191658 -6.3851e-05
15:80936081 A G 0.268589 -1.4577e-05
15:80941253 C T 0.124523 1.3855e-05
15:80952623 C T 0.509259 -3.6179e-05
15:80952902 G A 0.030705 -1.1420e-04
15:80955913 C T 0.150343 3.9466e-05
15:80960300 A G 0.263717 -4.0019e-05
15:80972465 T C 0.113644 3.4636e-05
15:80984169 T C 0.354348 2.9105e-05
15:80984710 A G 0.699680 -2.7475e-05
15:80984874 T C 0.358487 1.1899e-05
15:80985287 G A 0.287256 4.2103e-04
15:80991447 C T 0.596605 -6.5530e-05
15:80996111 A G 0.051523 1.9516e-05
15:81001278 G T 0.283942 -2.7143e-05
15:81004649 A G 0.151207 2.1529e-05
15:81007508 A G 0.046736 1.8205e-05
15:81011158 G A 0.246031 1.8735e-05
15:81014621 C A 0.115289 -4.6857e-05
15:81019791 G A 0.034885 1.8213e-06
15:81021383 T C 0.932972 5.1639e-03
15:81033590 T C 0.240698 -1.3919e-05
15:81037497 T C 0.050439 3.3541e-05
15:81038386 G A 0.111683 8.0099e-07
15:81041551 C T 1.844895 5.3893e-05
15:81042948 C T 0.252909 -4.1907e-06
15:81052275 A G 0.049731 -6.3243e-05
15:81058507 G T 0.890414 4.3803e-05
15:81060853 C T 0.039264 1.3703e-04
15:81062836 T C 0.300466 -3.3388e-05
15:81072407 T G 0.028121 6.0916e-05
15:81075943 A G 0.105208 -1.6239e-05
15:81077470 A G 0.181502 -5.4945e-05
15:81078496 T C 0.068579 -1.4345e-05
15:81079776 G A 0.061556 -5.9134e-05
15:81080180 A G 1.445139 2.5747e-05
15:81081932 A G 0.117912 -2.0828e-05
15:81083195 A C 0.043259 -8.3804e-06
15:81088698 A G 0.498229 1.5976e-06
15:81088806 T G 0.577705 -8.8402e-06
15:81089264 C G 0.036060 -8.1288e-05
15:81092703 T C 0.052166 1.7499e-05
15:81095395 A G 0.121342 -2.3389e-05
15:81095518 C T 0.328139 -3.4849e-05
15:81095762 G A 1.073406 1.2652e-05
15:81098507 A C 1.244003 -6.6964e-06
15:81098983 G A 0.072585 -4.7842e-05
15:81104267 A G 0.032075 -2.1143e-04
15:81108700 G A 0.282832 -4.6744e-06
15:81109462 A G 0.278135 7.9378e-05
15:81111004 T C 0.625590 -1.1946e-05
15:81114617 G A 0.032139 8.6480e-05
15:81115849 T G 0.364699 9.2029e-05
15:81118246 T C 0.143926 -9.4148e-05
15:81120172 A T 0.068239 -4.8647e-05
15:81122359 G A 0.580675 2.7242e-06
15:81123309 C T 0.491284 8.3407e-05
15:81127963 G A 0.459790 4.8717e-05
15:81128921 T C 0.022996 1.8885e-05
15:81129334 G A 1.561742 4.1077e-05
15:81132260 T C 0.103182 -7.8526e-05
15:81136027 T C 0.106078 -2.2178e-05
15:81137076 A C 0.135299 8.3576e-05
15:81137513 T C 1.512495 6.8153e-05
15:81140568 A G 0.059378 -6.4443e-04
15:81148739 C A 0.370717 -6.4172e-05
15:81148967 T C 0.156825 -1.1306e-04
15:81149588 A G 0.035444 -3.9831e-05
15:81151311 T C 0.052322 1.2485e-06
15:81151632 T C 0.052575 3.1109e-06
15:81152198 T G 0.024940 8.3673e-05
15:81166740 G A 0.524416 -4.4409e-05
15:81168503 A G 1.190535 5.9456e-05
15:81169259 C T 0.054194 -1.7146e-05
15:81178084 C A 0.390305 7.5857e-06
15:81178927 A G 0.083130 -4.7449e-05
15:81179725 G A 1.024629 -4.8783e-05
15:81182444 T G 0.073597 -5.5881e-05
15:81182594 C T 0.895876 1.4331e-04
15:81183614 G T 0.335763 -2.4547e-06
15:81184289 T C 0.503793 -6.8401e-05
15:81187092 A G 0.113306 8.9672e-06
15:81194487 G C 0.472799 -9.9422e-05
15:81196832 T C 0.309875 -5.1917e-06
15:81198704 C T 0.029416 -8.9263e-05
15:81200219 T C 0.198997 -3.2919e-06
15:81200696 C T 0.247167 3.1316e-06
15:81207892 G A 1.731031 -1.3972e-05
15:81211131 C G 0.045346 2.8871e-05
15:81211498 A G 0.026683 4.9241e-05
15:81214019 A G 0.083318 -2.3206e-05
15:81214611 C A 0.434979 4.0661e-05
15:81215168 A G 0.211104 -5.5821e-05
15:81215874 G C 0.080112 -1.6868e-05
15:81217578 G A 0.183083 2.2629e-05
15:81217848 T C 1.816099 8.8994e-05
15:81218559 C T 0.477814 5.9539e-06
15:81222639 T G 1.587413 -5.0259e-05
15:81222730 A G 0.053425 -6.5046e-05
15:81228025 C T 0.364095 2.8129e-05
15:81239712 G A 0.108087 -2.7270e-05
15:81246028 A G 0.083315 2.0036e-05
15:81248905 C T 0.661397 -5.4904e-05
15:81252035 T C 0.038008 -7.8721e-05
15:81260795 T C 0.123589 -5.9770e-06
15:81267924 A C 0.141463 8.4415e-06
15:81275953 C T 0.344537 4.6105e-05
15:81279253 G A 0.082903 9.2282e-06
15:81279706 T C 0.284906 1.9295e-05
15:81305301 G A 0.083361 1.1403e-06
15:81306377 G A 0.378714 1.7948e-05
15:81315631 G A 0.675360 1.2194e-05
15:81328368 C T 0.971921 -3.0626e-05
15:81329226 T C 0.278005 -1.5021e-05
15:81330487 T C 0.039468 -5.6019e-06
15:81331433 G T 0.050650 1.0234e-05
15:81333508 A G 0.033792 -2.7883e-06
15:81334459 A G 1.049043 -2.2943e-05
15:81337168 T C 0.628744 1.3087e-04
15:81338606 C G 0.162346 2.1334e-05
15:81343295 A G 0.032269 5.1563e-05
15:81348749 T C 0.038592 -1.2875e-04
15:81352653 T C 0.043376 2.0795e-06
15:81353358 G A 1.080813 -2.4672e-05
15:81355013 C G 0.112215 6.5898e-05
15:81355306 T G 1.411266 -7.3338e-05
15:81357747 G A 0.167250 7.6510e-06
15:81357856 C T 1.332320 -3.4016e-05
15:81362381 G A 0.332102 -1.3980e-05
15:81368151 C A 0.074097 -9.7346e-05
15:81378919 C T 0.160473 3.4595e-05
15:81381988 G A 0.518051 -6.2715e-05
15:81382614 C T 1.338282 -1.4986e-04
15:81382978 A G 0.035632 3.0067e-05
15:81387204 G A 0.127526 -1.2930e-04
15:81398577 G T 0.160149 2.4989e-05
15:81401171 A G 0.058524 -6.4559e-05
15:81410202 T C 1.330745 -5.0257e-05
15:81412303 A G 0.098570 -4.1950e-05
15:81418075 G A 1.363628 -4.0705e-05
15:81430343 G T 0.281241 1.1792e-04
15:81436633 T A 0.069888 5.3007e-05
15:81448232 T C 0.122475 1.3064e-05
15:81449013 G A 0.067635 6.4674e-05
15:81453590 T C 0.105071 4.1604e-05
15:81454714 A G 0.425310 -2.5328e-05
15:81457820 T C 0.041331 5.7170e-05
15:81459265 A G 0.573339 -6.3127e-06
15:81459883 G A 0.078378 -1.8426e-05
15:81469240 G A 0.081186 3.2766e-05
15:81485326 G A 0.049913 -2.6361e-05
15:81491645 A G 0.025099 5.3611e-05
15:81498971 C T 0.207611 1.1433e-04
15:81501463 G A 0.048440 3.7270e-05
15:81512010 T C 0.164323 -2.1215e-05
15:81515220 G T 0.447573 6.7986e-05
15:81516565 G A 0.217482 -2.3827e-05
15:81516604 A G 0.114711 5.8049e-05
15:81518947 A G 0.140840 2.1334e-05
15:81529410 T C 1.837141 2.0901e-05
15:81529923 A G 0.412198 1.0450e-04
15:81544698 T C 0.166890 -1.5153e-04
15:81547045 T C 0.066291 -1.4644e-04
15:81548981 G A 0.414596 7.0666e-05
15:81550694 T C 0.106467 3.1915e-05
15:81559616 A G 0.644090 7.5896e-05
15:81564878 A G 0.206878 2.0403e-05
15:81567576 A G 0.431068 6.0285e-05
15:81572744 T C 0.055970 -8.0288e-06
15:81572943 A G 0.023392 -2.4154e-05
15:81573473 G T 0.024496 -5.1121e-05
15:81577808 C T 0.898775 1.7616e-05
15:81578139 T C 0.217177 2.7386e-05
15:81586063 T C 0.977698 -3.6410e-05
15:81586244 C T 0.187449 -8.3322e-06
15:81589448 A G 0.477642 -2.1258e-04
15:81590337 T G 0.048913 2.7695e-06
15:81591639 A G 0.187095 5.1813e-06
15:81591816 G A 0.021919 3.9587e-06
15:81592802 G A 0.427014 5.1418e-05
15:81596590 G T 0.905867 -3.2701e-05
15:81598269 G T 0.186245 -1.6818e-08
15:81598593 C T 0.044707 -1.5379e-04
15:81600451 G T 0.185157 -2.5544e-06
15:81601745 T G 0.035804 7.5060e-05
15:81604293 T A 0.463837 -2.1498e-04
15:81610453 A C 0.060556 1.6007e-05
15:81610902 C T 0.351022 3.4303e-05
15:81612117 T C 1.855600 -4.5321e-05
15:81612931 A G 0.104156 -3.8807e-05
15:81617664 A C 0.067262 -1.4148e-04
15:81622307 T C 0.056788 5.4554e-05
15:81624768 T C 1.738444 -7.9751e-05
15:81624929 T G 0.044801 1.0444e-04
15:81625028 T C 0.105344 6.2248e-06
15:81625385 T C 1.559947 -2.7629e-05
15:81627728 G A 0.298635 2.0290e-05
15:81633245 G A 0.033798 4.5122e-05
15:81640787 G A 0.129142 5.1420e-06
15:81651624 G A 0.205518 1.0860e-05
15:81660718 G A 0.126172 4.1184e-05
15:81661023 C T 0.594933 5.5789e-05
15:81665312 G A 0.083663 3.1785e-05
15:81668091 C A 0.156228 -1.2263e-05
15:81668162 G T 0.490307 1.0005e-04
15:81678784 G A 0.340739 8.8975e-06
15:81679768 T C 0.082316 1.0955e-04
15:81681832 T C 0.360801 5.4421e-05
15:81685178 A G 0.333676 3.1959e-05
15:81691725 G T 0.036937 1.4523e-04
15:81694972 C T 1.773229 4.2602e-06
15:81702577 A C 0.281874 -1.4286e-04
15:81703628 A C 0.061439 1.7791e-04
15:81705188 G A 0.040708 -1.4284e-05
15:81710618 G A 0.284211 1.9454e-05
15:81717465 T C 0.294731 -3.2211e-05
15:81725437 T C 0.057132 -1.3623e-05
15:81734963 C T 0.203204 -1.3660e-06
15:81759856 G A 0.091206 -4.9537e-05
15:81770357 G A 0.074886 -2.7078e-05
15:81770978 A G 0.040848 9.2103e-06
15:81774047 C T 0.612944 -2.2574e-05
15:81778159 G A 0.135215 -7.6304e-05
15:81784354 T C 0.128136 1.8043e-05
15:81786236 A G 0.060121 1.7736e-05
15:81793163 C A 0.034895 2.3671e-05
15:81798378 G A 0.183969 -6.9162e-06
15:81803743 G A 0.044623 6.0257e-05
15:81807517 G A 0.359620 1.1345e-05
15:81813286 C T 1.065798 -4.3120e-06
15:81814918 A G 0.249800 1.0174e-04
15:81815843 A G 0.051004 1.0319e-04
15:81823443 A G 0.022243 -1.0251e-04
15:81826414 T C 0.038813 4.0528e-05
15:81835886 C A 0.093507 -3.0591e-05
15:81836638 A G 1.220435 4.7294e-05
15:81843700 T C 0.034330 -7.0262e-05
15:81845910 A G 0.236979 7.7733e-05
15:81846326 A G 0.328639 -4.7984e-06
15:81846703 A G 0.024226 -5.0429e-06
15:81866658 C T 0.331907 1.0613e-04
15:81870102 C G 0.108382 -3.7315e-05
15:81870629 A G 0.122423 -5.2086e-06
15:81880767 C T 0.076704 1.7290e-05
15:81890365 T C 0.088580 6.8649e-06
15:81900473 C A 0.124682 -6.9385e-06
15:81906003 G A 0.047605 -2.4281e-05
15:81908717 G A 0.078193 -2.3064e-05
15:81908959 G C 0.037219 -1.7412e-04
15:81912572 A G 0.429332 1.9418e-05
15:81930230 A G 0.052299 1.1650e-05
15:81931590 A G 0.427167 4.9955e-05
15:81945525 G C 0.026248 7.7341e-06
15:81970035 A G 0.115182 -8.7260e-06
15:81976665 G T 0.100417 -4.8734e-05
15:81988306 T C 0.748866 -2.9267e-06
15:82008469 C G 1.587419 -1.6973e-05
15:82021482 T G 0.098960 -1.7279e-05
15:82036486 G A 0.029215 1.7752e-05
15:82044531 G A 0.077093 5.1637e-05
15:82045309 T C 0.806982 1.3234e-06
15:82058097 T G 0.826541 4.9916e-07
15:82062357 C A 1.617261 -1.3445e-05
15:82065216 G C 0.097450 1.9774e-05
15:82075642 A G 0.072205 -1.8709e-05
15:82080391 T C 0.021286 -5.4277e-05
15:82088114 T C 1.553307 -6.1711e-06
15:82089201 T G 0.254308 -2.8693e-06
15:82096752 G C 0.029082 3.7952e-05
15:82099009 C T 0.046271 -3.0173e-05
15:82103396 T C 0.081072 -5.8451e-05
15:82105900 G A 0.768610 -6.0597e-08
15:82110928 G A 0.030718 1.1246e-05
15:82111468 A G 1.345478 2.7060e-05
15:82113878 T C 0.036602 2.3272e-06
15:82121558 T C 0.158279 3.1751e-06
15:82132061 C T 0.127636 -5.7407e-06
15:82138303 G A 0.503760 7.6132e-05
15:82140649 C T 0.498314 -9.9583e-06
15:82152137 C T 0.211003 8.6848e-05
15:82155334 G A 0.096188 -1.4043e-04
15:82157828 G A 0.023898 -4.3657e-05
15:82170804 A G 0.177659 -2.6280e-06
15:82172911 T C 0.038602 -5.0050e-05
15:82180293 G A 0.483448 1.7391e-04
15:82181068 C T 0.025388 6.3361e-05
15:82182694 C A 1.083137 3.9087e-05
15:82189860 A G 0.155634 3.0789e-05
15:82190198 T C 0.838456 4.3067e-05
15:82190436 G A 0.117383 -1.4019e-05
15:82190508 C T 0.590821 3.9948e-06
15:82190654 T C 1.422542 4.5806e-06
15:82199306 C A 0.154374 -7.0322e-05
15:82200199 G A 0.051195 3.7308e-05
15:82208724 T C 0.513738 -3.4063e-05
15:82217118 G C 0.173810 6.3771e-05
15:82218395 T C 0.253435 4.5400e-05
15:82219386 T C 0.052205 3.3607e-05
15:82220552 A C 0.338126 4.8739e-06
15:82227453 T C 0.039608 1.1715e-05
15:82229662 T C 0.127324 -3.4089e-04
15:82229940 G A 0.557263 2.0921e-05
15:82230017 G A 0.043035 -2.5578e-06
15:82234966 T C 1.703111 2.4217e-06
15:82235450 T C 0.073523 -6.2945e-05
15:82235701 A G 0.899554 1.9905e-05
15:82238443 A G 0.065142 -3.2109e-05
15:82243730 C T 0.025132 -9.3569e-05
15:82245544 A G 0.039426 6.6588e-05
15:82247089 T C 0.065752 4.9480e-05
15:82247818 A G 0.276898 6.4041e-06
15:82253795 T C 1.235077 -4.2398e-05
15:82265070 A G 1.345682 -4.7692e-05
15:82273904 T C 0.023606 -4.5791e-05
15:82274573 G A 0.296159 -9.1342e-05
15:82277210 T G 0.451507 4.7777e-04
15:82281652 A G 0.134871 7.8526e-07
15:82282070 T C 0.035164 2.8738e-05
15:82284495 A C 0.520288 -1.1146e-05
15:82301394 C A 0.068096 -4.8210e-05
15:82302122 A G 1.385816 -1.7995e-05
15:82306331 C A 0.234551 4.1463e-05
15:82310773 A G 0.035655 2.8212e-05
15:82311140 T C 0.060167 3.3532e-05
15:82317281 C A 0.936328 -5.6724e-06
15:82320204 A G 0.182625 -1.1465e-04
15:82321421 T C 0.084370 1.6333e-04
15:82323786 G A 1.924884 -2.9548e-04
15:82333168 G T 0.054275 -1.2943e-05
15:82336551 T C 0.188689 2.7758e-06
15:82343939 T C 0.078320 -5.0678e-05
15:82346179 T C 0.148811 -5.1004e-05
15:82350613 T G 0.063016 -2.6917e-05
15:82352200 A C 1.335685 -5.4482e-05
15:82353545 C G 0.091647 -5.2550e-05
15:82355225 G A 0.294812 -2.0877e-05
15:82361156 T C 0.120375 -1.2266e-05
15:82365426 A G 0.366507 4.4676e-05
15:82375362 C T 0.020195 -1.1545e-05
15:82376984 A G 0.124861 -2.0528e-06
15:82379378 C T 0.099067 -1.7864e-04
15:82386499 A G 0.220594 4.7550e-05
15:82388054 C G 0.040283 8.5590e-05
15:82388539 A G 0.117081 1.3303e-04
15:82391287 A G 0.538879 3.8295e-06
15:82391732 G A 1.213996 1.1497e-06
15:82394207 T C 0.744186 1.3585e-05
15:82394652 T C 0.160324 1.0938e-05
15:82394919 T C 0.082471 -1.6700e-04
15:82397731 G A 0.186686 4.5005e-05
15:82398217 G A 0.136049 -8.9292e-05
15:82401526 C T 0.161044 3.2728e-05
15:82402483 T C 1.563618 2.7134e-05
15:82404153 T C 0.133731 4.7246e-06
15:82406350 T C 0.098561 2.2313e-05
15:82412578 C A 0.102803 4.0116e-06
15:82413296 A C 0.740810 -7.9463e-05
15:82414049 T C 1.405878 -4.3227e-05
15:82415357 C T 1.528830 -8.2354e-05
15:82415574 C T 0.038968 5.4456e-05
15:82416748 T C 0.164014 2.7929e-05
15:82422337 C T 0.075753 1.0392e-05
15:82424307 T A 0.609153 2.6967e-05
15:82424559 C T 0.084860 -1.0296e-05
15:82425865 G A 0.056483 -5.3136e-05
15:82426170 C G 0.437583 4.0795e-06
15:82428225 C T 0.036002 -1.0584e-05
15:82434366 G A 0.065451 2.4949e-05
15:82436329 A G 0.052880 2.3800e-05
15:82443824 T C 0.080748 3.5589e-05
15:82444663 C T 0.110135 -7.3782e-05
15:82452471 A C 0.619809 -1.2822e-05
15:82453570 G A 0.115137 8.7282e-05
15:82456227 C T 0.123637 -5.4553e-05
15:82456558 G A 0.028965 -2.4593e-05
15:82457926 A G 0.138577 1.3819e-05
15:82467001 C T 0.507746 1.2447e-05
15:82474203 G A 0.063776 1.6033e-05
15:82481746 C T 1.795563 7.8505e-05
15:82500680 A G 0.054493 1.3345e-04
15:82507919 G C 0.138347 1.6864e-05
15:82512429 G C 1.444191 -2.0455e-05
15:82514495 C T 0.067116 1.4046e-05
15:82516039 C T 0.244723 5.4661e-05
15:82518744 C T 0.069595 -1.3470e-04
15:82519384 A G 0.394223 -7.0834e-05
15:82523405 G A 0.246651 -1.5287e-04
15:82529823 C T 0.872585 -2.4158e-05
15:82532963 T G 0.907494 -2.9416e-05
15:82534008 G A 0.052208 -1.4728e-05
15:82537939 A C 0.139548 2.9112e-05
15:82540970 A G 0.056421 1.2145e-06
15:82560819 T C 0.328249 -1.4285e-04
15:82561503 G A 0.092040 -1.8658e-04
15:82574879 C T 0.511930 -5.6074e-05
15:82580182 T G 1.017930 -2.5475e-05
15:83057480 G C 0.100203 2.2622e-05
15:83215251 C T 0.753284 -2.3535e-04
15:83218648 T C 0.044431 1.1589e-04
15:83219900 A G 0.140645 -2.0800e-06
15:83220099 T C 1.591347 -1.4337e-04
15:83221008 A G 0.045531 1.6005e-05
15:83226925 A G 0.464922 -1.1825e-05
15:83235298 A T 0.231526 3.0839e-05
15:83238132 T C 0.041234 1.5694e-05
15:83253985 G A 0.231935 -1.9058e-05
15:83259135 T A 0.209877 -4.1188e-05
15:83269415 C T 0.082887 2.9956e-05
15:83271291 G A 0.039871 1.2032e-04
15:83273962 A C 0.072211 -1.4878e-05
15:83281758 G C 0.031111 -2.8606e-05
15:83284907 A G 0.035879 -9.6039e-06
15:83296073 T C 0.025846 -2.8824e-05
15:83304977 C T 0.079424 3.5979e-06
15:83305550 G A 0.634389 -2.9818e-05
15:83309422 T C 0.060550 4.3658e-05
15:83314238 C G 0.052646 8.5169e-06
15:83314953 T C 0.127418 2.9833e-06
15:83317909 G A 0.062925 1.2602e-05
15:83363619 T C 0.069303 -1.7529e-04
15:83377703 A G 0.061848 2.5417e-05
15:83383231 G A 0.045960 -1.3440e-04
15:83384041 T C 0.036047 1.1131e-04
15:83384069 G A 0.394339 -5.5982e-05
15:83401124 A G 0.216910 -9.1493e-05
15:83418142 T C 0.282277 4.3288e-05
15:83428192 T C 0.346108 2.6252e-05
15:83441049 G C 0.028108 -1.1360e-06
15:83447631 G T 0.338104 1.1519e-04
15:83461261 G C 1.031156 -1.6714e-05
15:83494275 C T 0.052805 3.0505e-05
15:83495214 A T 0.036505 -6.0579e-05
15:83498795 G T 1.048505 -2.0562e-05
15:83499250 T C 0.114578 2.6146e-05
15:83499472 T C 0.036992 -2.0917e-05
15:83499766 A G 0.288109 6.8685e-05
15:83500319 G A 0.211052 -4.0327e-05
15:83500776 T C 0.026420 -2.3915e-05
15:83503855 C G 0.028433 -3.0167e-06
15:83512621 A C 0.065697 9.5802e-06
15:83513784 A G 0.076749 -9.0419e-05
15:83514599 G A 1.009994 -3.5360e-05
15:83515292 C A 0.671254 -8.7694e-05
15:83518518 A G 0.059108 8.0197e-05
15:83520153 G A 0.039205 1.6035e-05
15:83536665 G A 0.146815 2.0326e-05
15:83539575 T G 0.901991 -8.0686e-06
15:83558512 A G 1.021785 2.2561e-06
15:83563759 C T 0.187682 -1.4053e-05
15:83583650 G A 0.098113 -1.4233e-04
15:83584165 A C 0.979935 -2.0844e-05
15:83591756 C G 0.051530 -7.7633e-06
15:83592450 A G 0.042441 1.3056e-05
15:83611095 T C 0.205628 -4.5839e-05
15:83619966 A C 0.040075 1.8131e-05
15:83628788 G A 0.169701 -5.1613e-06
15:83639252 T G 0.143209 -6.2695e-06
15:83646331 C T 1.038783 -2.8440e-06
15:83649292 G A 0.357143 1.5297e-05
15:83655988 G A 0.069631 1.4077e-04
15:83661795 T G 0.424723 2.6973e-06
15:83668463 C T 0.354829 1.7686e-05
15:83668830 C T 0.058453 -8.3577e-05
15:83674432 A G 0.045668 1.3869e-04
15:83680287 G A 1.221743 -3.8549e-05
15:83680319 A G 0.025356 -2.1842e-05
15:83697344 T C 0.023519 6.1506e-05
15:83708202 A G 0.069939 -4.1256e-05
15:83712603 C T 0.192707 -1.3860e-04
15:83720657 C T 0.840932 -4.0137e-05
15:83726179 G A 0.334410 2.5472e-05
15:83735926 G C 0.846966 -4.7287e-05
15:83738551 A G 0.073182 1.2056e-05
15:83762285 G A 0.640604 3.4858e-05
15:83770182 A C 0.066992 -2.3869e-05
15:83775815 G C 1.402541 -6.4359e-06
15:83793958 T C 0.029608 -4.9510e-05
15:83794621 C T 0.044756 -9.3618e-05
15:83804387 T C 0.115166 -4.7800e-06
15:83816883 T C 0.032273 -1.5202e-05
15:83821704 C T 0.102527 -1.1728e-06
15:83827296 C T 0.087875 -7.0516e-05
15:83831208 A G 0.020968 2.6920e-05
15:83834053 C T 0.039757 2.1274e-05
15:83842480 C A 0.444921 -1.2071e-05
15:83845494 A G 0.167010 -2.5854e-04
15:83878605 A G 0.137344 -8.4033e-06
15:83888938 A C 0.445243 -1.3292e-06
15:83896608 T C 0.410192 5.1379e-06
15:83903744 A G 0.068086 2.5462e-05
15:83905102 G A 0.193161 1.4879e-05
15:83907145 C T 0.587699 -1.1992e-05
15:83912406 C T 0.178484 7.1543e-05
15:83922421 C T 0.114565 -3.3498e-05
15:83927324 A G 0.437411 -6.6481e-06
15:83930486 A G 0.436859 -7.2113e-06
15:83942479 T C 0.023967 -1.8238e-05
15:83955536 G A 0.414801 -9.3469e-06
15:83968509 C T 0.417699 -6.8054e-06
15:83969062 G C 0.058469 -1.0208e-05
15:83975780 A G 0.044402 -5.7507e-05
15:83980353 G A 0.106431 -6.1375e-05
15:83990249 G C 0.040731 -5.9553e-05
15:83991291 C T 0.234947 -5.4809e-05
15:83991937 C T 0.742784 -2.4039e-05
15:83996659 A G 0.125523 3.3605e-05
15:84005398 C T 0.055587 -4.5273e-06
15:84019207 T C 0.729233 -5.6719e-05
15:84027538 T G 0.497207 -1.6122e-06
15:84032733 T C 0.048472 1.7254e-04
15:84037081 C G 0.180386 5.8848e-05
15:84044380 T C 0.040822 6.0824e-06
15:84044621 A G 0.059764 -5.1043e-05
15:84047024 G C 0.067505 9.4363e-05
15:84058592 T G 1.513494 9.9445e-06
15:84059972 G A 0.857096 4.2004e-06
15:84063245 G A 0.436846 3.1306e-05
15:84065381 G A 0.481770 2.1949e-05
15:84068852 C G 0.131628 -6.0517e-06
15:84073357 A C 0.021435 -2.4446e-05
15:84077383 A G 0.258988 6.0436e-05
15:84084429 G T 0.280144 3.2881e-05
15:84091435 G T 1.678479 4.5015e-05
15:84093315 T C 0.112754 -3.0692e-05
15:84093415 T C 0.240033 4.9293e-05
15:84097909 C T 0.772875 -1.2053e-04
15:84116988 A C 0.088908 -3.0810e-05
15:84126808 A G 0.080751 8.1860e-05
15:84140931 T C 0.037797 1.1377e-06
15:84143244 A G 0.265042 3.4031e-05
15:84143481 A G 0.051403 1.0675e-06
15:84151534 A G 0.063643 -5.4514e-07
15:84159181 G A 0.207712 6.5099e-05
15:84161111 G A 0.750658 -1.9474e-05
15:84162402 A C 0.086379 1.9350e-05
15:84167082 T C 0.025804 -4.1695e-05
15:84178124 A G 0.052120 5.0662e-07
15:84178884 G A 0.418640 -1.6385e-05
15:84184660 G A 0.096740 -6.7561e-05
15:84185007 T C 0.161577 1.7113e-04
15:84192768 C A 1.564693 1.3026e-04
15:84199128 T C 0.026148 7.0986e-05
15:84200312 T A 0.050614 -4.8236e-05
15:84205754 C T 0.212113 -3.2891e-06
15:84208650 A G 0.297444 -1.4667e-05
15:84218315 C T 0.408092 -1.8587e-05
15:84223554 T G 0.136169 9.6046e-05
15:84224793 A G 0.140148 -1.5646e-05
15:84226702 G A 0.081670 -4.4106e-05
15:84227865 G A 0.054090 1.3111e-04
15:84231606 G A 1.770194 7.1273e-05
15:84232366 A G 0.518866 -1.0537e-05
15:84234184 A G 0.121070 5.2802e-06
15:84246825 G A 0.027939 1.5744e-05
15:84248466 A G 0.085522 -3.0656e-05
15:84255758 C T 0.140457 -3.8835e-06
15:84258677 G A 0.141852 1.8460e-04
15:84267050 G A 0.562473 7.6181e-05
15:84270783 G C 0.303429 2.5910e-05
15:84277839 G A 0.053386 -2.8371e-05
15:84286492 G A 0.417261 1.1439e-05
15:84286544 A G 0.225106 5.2576e-05
15:84303104 A C 0.022480 -5.1668e-05
15:84305444 A G 1.419017 2.8793e-05
15:84311948 C T 0.076700 -4.8662e-04
15:84312538 T C 0.030620 -1.2853e-04
15:84315884 T C 1.575839 6.6508e-05
15:84316264 A G 0.031851 -2.0350e-05
15:84316512 A G 0.140057 1.5428e-05
15:84317579 C A 0.084237 1.3995e-04
15:84329438 A G 0.257956 1.1716e-04
15:84354502 A G 0.056762 -1.1621e-04
15:84360040 T C 0.061734 1.5181e-05
15:84362021 C T 0.511514 -1.6390e-05
15:84365908 T C 1.060699 5.5442e-05
15:84374944 C T 0.177367 2.0181e-05
15:84379055 G A 0.506042 -8.8169e-06
15:84382561 C T 0.032234 -4.1578e-05
15:84382953 C T 1.541385 3.8431e-05
15:84402197 G A 0.497811 -4.8715e-05
15:84406533 A G 0.232831 1.1590e-04
15:84420367 C T 0.141424 -6.0947e-05
15:84435501 C T 0.047089 -1.6906e-05
15:84442272 C T 0.120859 4.4515e-05
15:84443493 A G 0.074993 4.2499e-05
15:84444530 G C 0.048079 6.9007e-06
15:84444878 C T 0.347688 -1.1701e-05
15:84445118 A G 0.152693 -4.6108e-06
15:84465461 T C 0.343962 -1.7699e-05
15:84484056 C T 0.161603 3.5106e-06
15:84484897 A G 1.021195 2.2894e-05
15:84488636 G A 0.866418 1.7047e-06
15:84513686 G A 0.240783 6.6618e-05
15:84515575 G A 0.509697 3.1918e-06
15:84519770 T G 0.033548 -8.8182e-05
15:84527793 A G 0.026200 -2.5106e-05
15:84535704 G A 0.414986 -7.9159e-06
15:84536035 G A 0.083302 3.6832e-05
15:84536999 C T 0.565066 -1.9834e-05
15:84551395 T C 1.578857 -2.2416e-05
15:84564132 C T 0.060725 -2.0762e-05
15:84565067 A G 0.034317 1.8434e-05
15:84567399 G T 0.359668 -2.2990e-05
15:84570311 T C 0.062552 1.9254e-05
15:84586463 G A 1.043431 1.2719e-05
15:84592069 A G 0.046525 -1.0690e-04
15:84611367 C G 0.327441 -1.5840e-05
15:84629206 A G 0.026547 3.5044e-05
15:84639350 T C 0.523108 4.7722e-05
15:84643342 T C 0.058359 -9.6217e-06
15:84644707 T G 0.085587 6.7058e-05
15:84651057 A G 0.052532 7.2197e-05
15:84661145 C T 0.438946 2.2851e-06
15:84661290 C A 0.215755 6.2262e-05
15:84670975 C T 0.212717 5.0874e-05
15:84681337 A G 1.533731 3.7125e-05
15:84689429 A G 0.211643 7.0567e-05
15:84694079 T A 0.020250 -4.1022e-05
15:84702727 G A 0.434697 -6.1747e-05
15:84704372 A G 0.329853 3.6343e-05
15:84705426 A G 0.079693 1.8074e-05
15:84706197 T C 0.239033 -3.4641e-05
15:84708663 A G 0.107246 -9.5695e-06
15:84711080 C T 0.023162 5.7045e-07
15:84716986 A G 0.533222 2.9461e-05
15:84723788 G A 0.631412 -8.3100e-06
15:84748914 C G 0.036700 -3.6065e-05
15:84754222 T G 0.250825 -4.6308e-05
15:84755375 T C 0.037437 -2.4979e-05
15:84757383 C A 0.088557 5.8017e-05
15:84764774 G T 0.270060 -3.4366e-05
15:84778100 T G 0.152245 -5.5351e-05
15:84778891 A G 1.549649 7.6873e-07
15:84796462 C G 0.082092 9.1858e-06
15:84816651 A G 0.032500 -4.2473e-06
15:84915252 A G 0.155364 6.9013e-05
15:84953042 T C 0.370470 2.9718e-05
15:84954985 T C 0.240991 -6.2200e-05
15:85077738 A G 0.122040 -3.2273e-05
15:85083619 T G 0.083393 4.2006e-05
15:85085297 C G 0.098807 2.5295e-05
15:85092906 C T 1.201451 -1.6682e-05
15:85096278 C T 0.067073 1.5231e-05
15:85102760 T C 0.105659 -2.6048e-05
15:85113429 A C 0.211970 -1.2739e-05
15:85115935 G A 0.215054 2.6804e-05
15:85117468 C T 1.720933 4.8220e-05
15:85131257 C A 0.343384 -1.4865e-05
15:85144747 A G 0.160915 7.3002e-05
15:85147910 C G 0.654564 -5.4577e-06
15:85149771 T G 1.696941 1.5316e-05
15:85151820 G A 0.023538 1.6142e-05
15:85157657 G A 0.086256 3.7198e-05
15:85161272 T C 0.295091 -6.6101e-05
15:85163998 C G 1.641052 2.0781e-05
15:85167621 G C 1.641377 2.5647e-05
15:85167932 G A 0.283046 -2.0897e-06
15:85178308 G A 0.054525 -1.0654e-05
15:85182622 G C 0.065980 -2.2700e-05
15:85186637 C G 1.672900 1.3559e-05
15:85186837 C T 0.172570 1.0383e-04
15:85188839 T C 0.199026 4.5162e-05
15:85189879 T G 0.080787 1.5600e-05
15:85195430 T C 0.535679 3.3737e-05
15:85195659 C T 1.643785 1.9646e-05
15:85198350 C G 0.126094 5.6085e-05
15:85198362 T G 1.104685 -8.8854e-06
15:85198606 T C 0.129567 6.5647e-05
15:85200520 T G 0.519505 6.8711e-05
15:85203392 T A 0.533965 5.0593e-05
15:85215229 T C 0.911346 6.0608e-06
15:85216738 A G 0.046109 -2.6861e-05
15:85221653 A T 0.034288 -6.5726e-05
15:85231144 C G 0.455587 5.6001e-05
15:85238969 A G 0.065369 -6.2881e-05
15:85242597 C T 0.083860 2.4916e-05
15:85247519 C G 0.116438 2.3108e-05
15:85260268 G A 0.909077 2.1859e-06
15:85264461 A G 0.552352 3.4908e-05
15:85278404 C T 0.137646 -3.7040e-05
15:85290642 C T 0.120148 3.1868e-05
15:85298126 A G 0.313105 -9.2576e-05
15:85301836 T G 1.570178 9.0958e-05
15:85305270 T C 0.769844 -1.3679e-06
15:85314054 A G 0.123296 1.4632e-04
15:85315410 T C 0.022574 -5.8716e-06
15:85319218 G A 1.580104 7.2324e-05
15:85322351 G C 0.548620 4.0280e-05
15:85341859 A G 0.458209 7.5185e-05
15:85347114 C T 1.594025 1.0186e-04
15:85357396 T G 0.135225 -3.6400e-05
15:85360004 C A 0.604297 9.1258e-06
15:85360101 C T 1.588964 6.9616e-05
15:85365416 G A 0.028024 1.1063e-04
15:85368051 C T 0.063312 3.3409e-04
15:85371831 T C 0.048449 -1.0193e-04
15:85371901 C T 0.020786 -2.4177e-05
15:85382307 A G 0.032337 -2.2207e-05
15:85383145 G C 0.530814 2.0945e-05
15:85388653 G A 0.528895 1.8967e-05
15:85389542 T G 0.038663 9.2042e-06
15:85401419 C T 1.630669 3.2401e-05
15:85401597 T C 0.022944 -3.8743e-05
15:85403105 A C 0.065360 2.8805e-05
15:85405995 C T 0.557812 3.9053e-05
15:85407472 G A 0.173852 -6.1897e-05
15:85409722 T C 0.247021 -5.6534e-05
15:85412320 T C 0.061290 -1.0465e-05
15:85414219 G A 0.404369 1.8514e-04
15:85415745 G T 0.583826 6.9452e-06
15:85423958 T C 0.077395 1.5146e-05
15:85424885 A G 0.349337 -7.1372e-05
15:85428103 T C 0.831055 -1.9668e-05
15:85428604 G C 0.155358 -2.9584e-05
15:85430775 G A 0.533543 1.0056e-04
15:85430969 T C 0.439403 3.7833e-05
15:85432030 C T 0.025414 7.7707e-07
15:85432117 A G 0.040397 -2.5940e-05
15:85432793 A G 0.201905 -1.9619e-06
15:85435868 A G 0.840066 -5.2771e-05
15:85438132 C T 0.080547 -2.1668e-06
15:85442803 C T 0.292929 6.4622e-06
15:85445814 T C 0.547237 1.4181e-05
15:85446353 C T 1.291520 -1.2799e-05
15:85447431 A G 0.750291 1.0880e-05
15:85447434 T G 0.030624 -2.5188e-05
15:85447635 C A 0.757675 1.7297e-05
15:85448132 C T 0.114952 -4.9263e-05
15:85448875 A C 0.482536 3.2501e-05
15:85449072 C T 1.150940 3.1141e-05
15:85453038 T C 0.067398 -1.2124e-05
15:85454160 G A 0.380461 -5.0991e-05
15:85455272 G T 0.512391 3.6733e-06
15:85455988 G A 0.325468 -8.0075e-05
15:85458599 C T 0.113809 1.2359e-05
15:85458703 C G 0.103299 -1.7896e-04
15:85462316 T C 0.110972 3.1656e-05
15:85463930 G A 0.745562 -7.3594e-06
15:85466473 G C 0.062185 -8.7204e-06
15:85466703 G A 1.578753 3.7161e-05
15:85466971 T C 0.709382 5.9859e-06
15:85467070 G A 0.698207 -5.3513e-05
15:85467275 T C 0.071455 6.7852e-05
15:85470292 T G 0.480001 2.0668e-05
15:85470908 C T 0.881235 9.0012e-06
15:85473623 A G 0.087570 -2.5819e-06
15:85478410 G A 1.743203 7.1804e-05
15:85478696 T C 0.031977 1.0050e-04
15:85478729 A G 0.969406 1.3969e-05
15:85482888 A G 0.080332 5.4134e-05
15:85483991 C A 0.076652 -8.4449e-05
15:85488572 G T 1.744504 6.7121e-05
15:85489933 T G 1.544053 5.5122e-05
15:85491312 G A 1.730943 5.1786e-05
15:85492288 T C 1.027430 4.9945e-05
15:85494105 A G 0.055119 -6.2193e-05
15:85495400 T C 0.398955 -8.0933e-06
15:85498209 A G 1.560191 -2.6738e-05
15:85501143 G A 0.140973 -1.4438e-05
15:85503112 A G 0.198689 1.0753e-05
15:85506928 A C 0.073646 -3.3512e-05
15:85508733 G A 0.432204 1.6980e-05
15:85511812 T C 0.681069 -2.5134e-05
15:85512205 C G 1.667505 -1.7685e-05
15:85513267 C A 1.462494 -8.4439e-06
15:85514579 G A 0.206702 3.0459e-05
15:85515625 T C 1.325663 -1.5471e-06
15:85516225 C T 0.064172 1.9964e-05
15:85516994 A G 0.109917 3.2800e-05
15:85517022 A G 0.119246 1.0736e-04
15:85520329 G C 0.298502 8.2625e-05
15:85523678 T G 0.295454 7.7229e-05
15:85525556 G C 0.206008 3.6000e-05
15:85526906 G A 0.039553 2.6637e-05
15:85529772 C T 0.487489 2.7057e-05
15:85530556 C T 0.056447 2.6962e-05
15:85541709 C T 0.610536 5.6238e-06
15:85550656 T C 0.096214 9.5677e-05
15:85551515 G A 1.734932 -8.5622e-05
15:85558140 T C 0.341567 1.3599e-05
15:85558816 G T 0.113484 1.5035e-05
15:85567686 A G 0.083533 5.8697e-05
15:85568067 G T 0.035259 6.7957e-05
15:85571989 T G 1.127169 -1.0305e-05
15:85579107 A C 0.307769 -7.7410e-05
15:85601065 G A 0.060046 -3.6360e-06
15:85606774 A G 0.848969 4.5879e-05
15:85624614 T C 0.565819 -1.8650e-05
15:85633868 A G 0.070410 1.8190e-04
15:85637429 T C 0.043717 3.8734e-05
15:85645452 G C 1.734442 8.4656e-05
15:85656050 C T 0.039475 4.6158e-06
15:85657120 G A 0.068612 2.1504e-04
15:85659963 T C 0.216501 5.8998e-05
15:85660695 A G 0.021730 8.7216e-06
15:85669901 T C 0.707123 2.5132e-05
15:85670764 G A 0.032821 1.0802e-04
15:85680904 T C 0.082244 1.7008e-05
15:85685171 G C 0.035538 9.2105e-05
15:85686532 C G 0.050394 1.8721e-05
15:85691677 C T 0.850702 1.3015e-05
15:85693478 T C 0.085156 9.2530e-05
15:85695199 C T 0.058979 1.3290e-04
15:85705900 G A 1.344916 -3.2596e-06
15:85706556 G A 0.046865 3.7698e-05
15:85707257 C G 0.131573 -7.9413e-05
15:85709386 C A 0.843444 1.3731e-06
15:85712426 G T 0.031529 2.2444e-04
15:85726714 T C 0.992931 -6.3494e-05
15:85800655 T G 0.914945 2.2471e-05
15:85818104 A G 0.083744 -4.2971e-04
15:85825567 A C 0.347984 -4.0884e-05
15:85830392 T C 0.108444 5.1446e-05
15:85836927 G C 0.053214 3.4726e-05
15:85856592 C T 0.053045 2.4430e-05
15:85856924 G A 0.242873 2.3130e-05
15:85865163 C T 0.119392 2.1484e-05
15:85869137 A G 0.037875 1.1282e-04
15:85870151 A G 0.073799 -3.1428e-05
15:85870367 G A 0.842490 1.0803e-05
15:85880776 T C 1.264318 -1.6608e-05
15:85882465 G A 1.919129 4.4728e-05
15:85890858 T C 0.028787 1.8661e-04
15:85905048 A G 1.569688 2.9409e-05
15:85921559 G T 1.019189 -1.3571e-05
15:85923130 T C 0.025245 2.1370e-05
15:85948136 C T 0.458313 4.5986e-05
15:85948604 T C 0.163135 5.5097e-05
15:85948735 A T 1.933972 -2.0237e-05
15:85954353 G C 0.020390 1.1107e-04
15:85960663 C T 0.062315 -1.5603e-04
15:85969043 C T 0.037170 1.0538e-04
15:85976671 T C 0.048962 -1.0659e-04
15:85983636 A G 0.026667 -4.7105e-05
15:85989791 G A 0.737785 1.5864e-05
15:85998741 C T 0.305169 -4.3004e-05
15:86006674 A G 1.155517 -1.3260e-05
15:86029024 G C 0.060163 -7.6228e-05
15:86040872 A G 0.384550 -1.6987e-05
15:86048789 G A 0.260683 1.6851e-05
15:86050214 A C 0.028335 -1.1798e-04
15:86063133 C T 1.047667 3.9063e-05
15:86068025 T G 0.057070 -3.8074e-05
15:86071035 C T 0.083802 -4.9594e-05
15:86071450 G T 0.104873 3.1900e-05
15:86073035 G A 0.655538 3.4537e-05
15:86074673 G C 0.020565 1.2406e-04
15:86076584 G A 0.216229 -1.7212e-06
15:86078089 A T 0.063039 2.0008e-06
15:86085543 G A 1.846492 3.2711e-05
15:86085802 A G 1.374258 5.0884e-06
15:86087095 A G 0.037995 -2.8755e-05
15:86087309 C T 1.737613 7.6194e-06
15:86093701 A C 0.595738 -6.8756e-05
15:86104757 C T 1.402045 5.3709e-05
15:86120411 C T 0.045359 -1.1458e-04
15:86122779 C T 1.347052 3.2385e-05
15:86122875 C A 0.057544 1.0054e-05
15:86122970 C T 0.040828 9.7211e-05
15:86123170 T G 0.528587 1.3405e-05
15:86123364 A G 0.474406 2.1873e-05
15:86123462 C T 0.110180 -9.0983e-06
15:86123809 T C 0.020987 -3.5257e-05
15:86123851 T C 0.054694 2.1085e-05
15:86124616 G A 0.076051 -5.1132e-05
15:86124712 G A 0.072607 -7.3591e-06
15:86124968 A G 1.282423 2.8966e-05
15:86125031 A G 1.289667 3.2720e-05
15:86125304 T C 0.301141 -7.4058e-05
15:86125544 T C 0.027641 8.3016e-06
15:86132066 T C 0.064185 1.5202e-06
15:86157492 T C 0.047291 7.3086e-05
15:86165693 C G 0.278064 1.0347e-04
15:86165956 G A 0.021841 -9.9561e-05
15:86166241 C T 0.096525 5.7409e-05
15:86167428 C T 0.052562 3.5129e-05
15:86172674 T A 0.028770 -1.6910e-05
15:86182670 A G 0.096165 4.3807e-05
15:86183172 G A 0.044918 -2.0182e-05
15:86207519 A G 1.298664 2.0034e-05
15:86215194 T C 0.110476 4.5159e-06
15:86218767 G C 0.156328 -6.0046e-05
15:86225263 A G 0.035765 7.6527e-05
15:86245153 C T 0.439640 -4.8175e-05
15:86248029 C A 1.574417 2.7126e-05
15:86251500 C T 0.146848 5.8902e-05
15:86251534 T C 0.652698 6.1558e-05
15:86254487 C T 1.570915 3.4792e-05
15:86256849 A G 0.026089 1.9550e-05
15:86257637 A G 1.836791 1.6994e-05
15:86270878 T C 0.053873 1.2045e-04
15:86271450 T C 0.092439 2.9604e-05
15:86271849 A G 0.022454 -4.9462e-05
15:86278309 A G 0.489414 4.4316e-05
15:86278479 G A 1.073386 -8.0146e-06
15:86284817 C T 1.154939 5.7917e-05
15:86286787 T C 0.096519 4.9635e-05
15:86287867 A G 0.172259 -8.6580e-05
15:86288596 G T 0.075941 -4.5787e-05
15:86293705 T C 0.042558 7.8633e-05
15:86294006 A C 1.559029 6.7366e-06
15:86295389 T C 0.072598 6.6055e-05
15:86299707 T C 0.277726 8.6642e-05
15:86304274 C T 0.047209 2.0150e-04
15:86312681 A G 0.499301 2.1040e-05
15:86314653 C T 0.248410 1.9376e-05
15:86319776 G T 0.042893 -1.7845e-04
15:86323565 C G 0.399309 2.9188e-05
15:86325888 C T 0.078635 -4.7555e-05
15:86326154 C T 0.388854 -1.4217e-06
15:86330332 C A 0.229257 -8.6513e-05
15:86330706 C A 0.396215 -1.1700e-05
15:86338666 C T 0.020935 -7.4436e-05
15:86338985 G A 0.768088 -8.8506e-05
15:86339305 T C 1.157380 -8.1172e-05
15:86339598 C T 0.272773 6.1023e-05
15:86341632 A G 1.781512 -1.3029e-05
15:86341790 G A 0.447339 7.3216e-05
15:86341812 G C 0.347730 -6.1230e-05
15:86347891 A G 0.054895 6.0162e-06
15:86348869 C T 0.098762 -4.4501e-06
15:86349820 G A 1.443552 -9.4395e-07
15:86350523 A G 0.022646 -2.7675e-05
15:86352513 C T 0.318960 1.0426e-05
15:86354439 C T 1.441078 -4.3815e-06
15:86356506 C T 0.063484 1.5160e-05
15:86358459 A C 1.429874 -1.5670e-06
15:86361819 A G 1.246327 -3.3199e-06
15:86363164 G C 0.289456 7.5033e-06
15:86365851 C A 0.069177 -7.5186e-06
15:86367389 T C 1.253581 -1.3295e-06
15:86369430 A G 0.558795 1.4970e-05
15:86377968 G C 0.083877 -5.9234e-05
15:86380927 T C 0.218092 -1.0068e-06
15:86384813 T G 0.388867 -1.4804e-05
15:86388592 A G 0.056236 -4.7359e-05
15:86388941 C T 0.675678 7.3483e-06
15:86389540 A G 0.525877 1.9176e-06
15:86390863 G A 0.916850 1.4505e-05
15:86395573 A C 0.139846 1.1559e-05
15:86399033 C T 0.109440 -4.1489e-05
15:86402162 A G 0.106870 -9.4648e-06
15:86406244 G C 0.887600 2.4812e-05
15:86406524 G A 0.973287 2.0502e-05
15:86409592 T C 0.060809 4.9469e-05
15:86416201 G A 1.585092 6.6229e-06
15:86419483 A G 0.057476 -7.9243e-05
15:86420432 A G 1.302011 -1.5909e-05
15:86420636 C G 0.032480 5.6220e-05
15:86421360 C T 0.043964 1.4868e-04
15:86424548 T C 0.049722 2.9372e-05
15:86427296 A G 1.954469 2.9610e-05
15:86427477 G A 0.032360 7.0259e-05
15:86434900 A C 0.095987 -3.7133e-05
15:86436643 C T 0.022526 -8.1912e-05
15:86437552 G C 0.069832 -2.7846e-05
15:86441006 T C 0.455960 -2.5659e-05
15:86441374 G T 1.675522 -1.6694e-05
15:86441840 A G 0.048332 -3.2666e-06
15:86443455 T C 0.075344 2.8775e-05
15:86453808 A C 1.286379 -2.8804e-05
15:86460661 T C 0.020763 -6.4415e-05
15:86461611 G A 0.152950 7.9661e-05
15:86463640 T C 0.356916 -4.8851e-05
15:86466505 T C 0.140262 2.9726e-05
15:86467924 A C 0.799968 6.2137e-06
15:86477002 C T 0.022253 -8.2379e-05
15:86480257 T C 0.037054 4.1478e-05
15:86481949 A G 0.284984 -6.6351e-05
15:86484726 C G 0.188283 -3.9447e-05
15:86484968 G A 0.101242 1.0575e-05
15:86507149 A G 0.114880 1.9597e-05
15:86507717 T C 0.215180 -3.2192e-05
15:86522244 T C 0.120619 -8.6154e-05
15:86524934 A G 0.045174 -6.6942e-05
15:86526527 T C 0.279193 -1.2154e-04
15:86529230 A C 0.622451 2.0356e-06
15:86530640 G A 0.125559 2.3689e-06
15:86536045 T C 0.086126 4.2340e-05
15:86545500 G A 0.186777 2.1802e-05
15:86548784 G T 0.706487 -3.2073e-05
15:86548789 T C 0.056859 -6.4519e-05
15:86551662 A G 0.633746 -3.5365e-06
15:86552325 C T 0.229043 -1.7097e-05
15:86553576 G A 0.047790 -4.7499e-05
15:86555657 T C 1.810036 7.2232e-05
15:86556007 T C 0.528133 -3.6246e-05
15:86558462 A G 0.491053 -3.4741e-05
15:86559463 G T 0.021990 -3.9847e-05
15:86560545 T C 0.125958 -1.3307e-05
15:86565996 G T 1.132427 -3.1452e-05
15:86566530 G C 0.636206 -2.8122e-05
15:86568754 T C 0.032883 2.2405e-05
15:86569502 A G 0.427401 -4.4477e-05
15:86578025 G A 0.554215 -1.9729e-05
15:86583133 G A 1.394761 -1.9836e-05
15:86585398 T C 0.281644 8.5421e-05
15:86585638 G C 0.043139 -2.8521e-05
15:86592538 T C 1.392937 7.9620e-06
15:86593879 T C 0.032756 -9.9620e-07
15:86595132 C G 0.049777 -8.9940e-06
15:86595451 T C 0.066285 -8.8445e-05
15:86599160 T G 0.136935 5.1202e-05
15:86602304 A G 1.853039 4.9079e-05
15:86606820 T C 0.041023 -1.9161e-05
15:86608632 T C 0.181837 -7.9891e-06
15:86616799 T C 1.827715 4.4699e-05
15:86623194 T C 1.326552 -2.5240e-06
15:86623876 T C 0.031049 7.5153e-06
15:86631008 C T 0.548169 9.0442e-06
15:86634379 T C 0.042351 -3.8992e-05
15:86637538 A G 0.088242 -3.8575e-05
15:86640869 C T 0.033217 1.2494e-05
15:86649711 G C 0.032681 -8.4338e-06
15:86653291 C A 0.094023 -3.0044e-06
15:86653906 A G 0.043337 -1.2085e-05
15:86654192 G A 0.098918 -7.1316e-06
15:86659281 G A 0.350736 4.5437e-05
15:86659341 A G 0.047015 9.5173e-05
15:86661722 C T 1.413213 2.4364e-05
15:86662422 G A 0.127717 6.0965e-05
15:86663550 C T 0.150230 8.6875e-07
15:86667808 T C 0.037709 -2.0553e-05
15:86667974 C G 0.490602 -2.7384e-06
15:86668287 C T 0.028001 2.5011e-05
15:86675408 T C 0.127136 -5.2774e-06
15:86685684 G A 0.101342 1.8005e-05
15:86688823 G A 0.310239 -4.1842e-05
15:86701766 T C 0.034804 -1.4191e-05
15:86702241 T C 0.075331 -3.8539e-05
15:86711639 A G 0.039205 1.2987e-04
15:86714799 A G 0.058032 -6.0427e-06
15:86722636 T C 0.143164 -6.4164e-07
15:86722759 T C 0.874922 2.0577e-06
15:86729721 C T 0.051990 4.1523e-05
15:86733336 G A 0.338201 -2.7593e-05
15:86736436 A G 0.036060 9.5741e-05
15:86738120 C A 0.086973 -1.6549e-04
15:86742985 T C 0.032305 1.1777e-04
15:86747703 C A 0.062286 1.4111e-05
15:86760879 A G 0.049634 5.8688e-05
15:86761131 C T 0.061786 -2.4648e-06
15:86765897 C T 0.549769 6.0934e-05
15:86766368 T C 0.110521 -7.4843e-06
15:86769890 T G 0.147289 -2.8309e-05
15:86774770 T C 0.031137 -2.7283e-05
15:86779794 T G 0.364663 -1.4568e-05
15:86784659 A G 0.072585 7.1001e-05
15:86788684 G A 0.133274 -2.7424e-05
15:86790997 A G 0.026261 5.2000e-05
15:86791995 T G 0.082621 5.6338e-05
15:86795970 T C 0.308327 -5.5495e-05
15:86797724 T C 0.310453 -3.3666e-05
15:86800154 T C 0.029309 7.5472e-06
15:86804048 T G 0.085892 7.9887e-05
15:86807843 C T 0.391895 2.9058e-05
15:86811266 G A 0.035658 8.5756e-05
15:86814266 T C 0.039890 -3.2573e-05
15:86816276 G A 0.505760 -2.5248e-06
15:86818007 A G 1.296587 1.2119e-05
15:86823432 G A 0.032805 -5.5118e-05
15:86826083 A G 1.205414 -2.5120e-05
15:86831511 T C 0.047284 5.9413e-06
15:86838385 G A 0.036641 -6.4886e-05
15:86840003 C A 0.129992 6.1301e-05
15:86847227 G T 0.576270 -1.8090e-05
15:86855657 T C 1.426846 -2.9413e-05
15:86859476 G A 1.346017 -3.5071e-05
15:86870632 A G 0.048044 -7.9350e-05
15:86874698 T C 0.031679 -3.1623e-07
15:86885766 A G 0.039400 2.1502e-04
15:86895601 A G 1.569386 6.2837e-05
15:86900119 T C 0.095081 -1.3764e-05
15:86901050 C T 0.066116 4.2973e-05
15:86915089 T C 0.092618 -3.2151e-05
15:86940622 C T 0.941245 -4.1591e-05
15:86949346 T C 0.038170 4.1199e-05
15:86957689 T C 1.430289 -5.0407e-06
15:86960275 G A 0.544322 -5.5773e-05
15:86976648 T G 0.037388 7.9259e-06
15:86984240 G A 0.105964 -3.3396e-05
15:86991981 A G 0.139736 4.0122e-05
15:86992229 A G 0.258118 4.0332e-07
15:87001129 A G 0.109661 -4.0533e-06
15:87001197 G A 0.264120 2.0890e-05
15:87003127 T C 0.984635 4.4451e-05
15:87013907 A G 0.086269 -2.1659e-05
15:87040063 A G 0.071342 1.5252e-05
15:87053846 T G 1.016631 -4.8537e-06
15:87057124 C T 1.190578 -1.1659e-06
15:87063134 A G 0.024132 -9.3775e-06
15:87064089 C A 0.087492 -1.6855e-05
15:87077646 T C 0.083497 -6.0707e-05
15:87081216 A G 0.211402 6.7728e-05
15:87083122 C T 1.214077 3.6600e-05
15:87086162 T G 0.195193 -2.3807e-05
15:87086934 A G 0.033363 -4.8273e-05
15:87099537 C T 1.246476 3.2393e-05
15:87101004 G A 0.048138 8.5262e-05
15:87102625 C T 1.096451 4.7703e-05
15:87116132 C T 0.115143 6.2666e-05
15:87116978 G A 0.118188 1.0845e-04
15:87117255 A C 0.324601 4.1425e-05
15:87117769 G A 1.022194 3.5765e-06
15:87119340 A G 1.611620 2.2634e-05
15:87122971 T C 0.038991 6.3502e-05
15:87123121 G A 0.050001 5.3351e-05
15:87124379 T C 0.482131 6.3983e-05
15:87124918 A C 0.064496 1.1741e-04
15:87126495 A G 0.983181 -8.6428e-06
15:87130238 G A 0.240010 4.5069e-05
15:87131027 T C 1.961875 -8.8855e-05
15:87136493 C T 0.822065 -1.9242e-04
15:87141733 T C 1.878771 -9.9534e-06
15:87145741 A G 0.729564 -1.5769e-04
15:87145842 G A 0.954715 -8.7425e-05
15:87149589 T G 0.069651 5.9463e-05
15:87151986 G A 0.065532 7.0481e-05
15:87155398 G A 1.055674 6.7925e-05
15:87161911 C T 0.627310 -2.0252e-05
15:87162259 C T 0.401477 -4.9413e-06
15:87163264 G A 0.257378 5.8592e-05
15:87164289 T G 0.677285 -1.6588e-05
15:87166702 C T 0.176390 2.2540e-05
15:87172682 T C 0.083026 5.5454e-05
15:87176448 A G 0.028176 -3.7433e-05
15:87176449 C T 0.079222 -9.8327e-05
15:87177723 C T 0.196215 5.1435e-05
15:87180265 A G 0.559934 -2.2412e-05
15:87182441 T C 0.110229 1.1838e-04
15:87191977 G A 1.041380 -2.3319e-05
15:87199380 A G 0.074217 -3.9873e-05
15:87202149 C T 1.007322 -2.7499e-05
15:87202896 A C 0.071981 5.4226e-05
15:87206513 C T 0.046138 -1.1936e-04
15:87206617 G A 0.074162 -7.3976e-05
15:87209923 T C 1.774122 -1.2693e-04
15:87217613 G A 1.782989 -1.5417e-04
15:87219198 G A 0.094049 -7.9275e-06
15:87222097 A G 0.074587 2.8686e-05
15:87230677 A G 0.078677 -1.0235e-04
15:87234982 A G 1.195407 1.9367e-05
15:87241646 T C 0.813015 -1.1196e-05
15:87252924 A C 0.729557 -3.6658e-05
15:87255339 C T 0.890599 -1.0077e-05
15:87256939 T C 0.092397 -8.1830e-06
15:87260725 G A 0.877544 -1.6371e-05
15:87267790 C T 0.020598 5.5444e-05
15:87269323 C T 1.527003 -3.2495e-04
15:87270511 T G 0.087875 1.0971e-05
15:87271355 G A 0.048569 -7.5447e-05
15:87277702 G A 0.275344 1.0792e-05
15:87283201 T A 1.310382 -8.9778e-05
15:87286775 T C 0.152031 -1.2624e-05
15:87287013 G T 0.069595 -1.0409e-04
15:87287092 C A 0.843500 -3.7611e-05
15:87288060 G A 0.043509 -1.4838e-05
15:87288237 C T 0.049890 -2.6404e-05
15:87289440 T C 1.360110 -2.4790e-04
15:87289776 A G 0.981402 -5.6749e-05
15:87295691 C T 0.373826 -5.8537e-05
15:87297945 C T 0.496960 5.8681e-05
15:87298990 G A 0.084857 -4.7769e-05
15:87299501 G A 0.836810 3.3095e-05
15:87302574 T G 0.257200 1.3220e-05
15:87303479 C T 0.113575 1.0062e-05
15:87309196 T C 0.123141 5.0378e-05
15:87312286 G A 0.245755 1.7655e-05
15:87316284 A G 0.087914 5.6230e-05
15:87317995 C G 0.055814 -3.9780e-05
15:87319218 A G 0.333702 4.9868e-05
15:87319271 C T 0.151901 2.5013e-05
15:87319811 C T 0.397673 2.3368e-05
15:87327763 T G 0.125030 5.4991e-06
15:87332436 A G 1.076918 6.0654e-06
15:87333293 A G 0.039339 -9.2171e-06
15:87335583 C T 1.905390 3.5841e-05
15:87339951 T C 0.042610 2.6951e-05
15:87340448 G T 0.275165 3.1087e-06
15:87340543 G T 0.029368 -9.1755e-05
15:87341014 G A 0.043558 4.3634e-05
15:87343750 C T 0.140797 -5.9005e-05
15:87347166 C T 0.274045 -1.8502e-05
15:87351138 T C 1.238845 2.4794e-05
15:87369228 T G 1.908642 8.5560e-05
15:87369883 T G 0.026076 -3.3548e-05
15:87370842 A G 0.038235 -1.0920e-04
15:87386841 A C 1.779961 9.4993e-05
15:87387247 A G 0.348328 9.5684e-06
15:87391809 G A 0.035836 3.8012e-06
15:87393351 G A 0.020396 3.5522e-05
15:87394718 A G 0.055350 4.8372e-05
15:87397753 G T 1.566682 -4.8868e-05
15:87400729 G C 0.023415 -1.3768e-05
15:87401496 C A 0.028176 1.0643e-04
15:87402949 G A 0.299700 1.7830e-05
15:87403331 G A 0.077603 1.2324e-04
15:87405143 A G 0.377455 -3.8417e-06
15:87405404 A G 0.344890 6.7512e-05
15:87406005 G T 0.112628 -6.9703e-05
15:87411904 T C 1.496409 -3.0504e-05
15:87415694 C T 0.064285 -4.7388e-05
15:87417665 G A 1.599026 -8.3967e-06
15:87424822 A C 0.030072 3.1300e-05
15:87430278 T G 0.044934 -3.4731e-07
15:87430707 A G 0.191412 7.4629e-05
15:87430953 A G 0.286152 8.5590e-05
15:87437899 G A 0.029407 -1.3253e-06
15:87447540 A C 0.215401 1.2547e-04
15:87448688 C T 0.177978 1.9034e-05
15:87450383 C T 0.080410 -1.4214e-04
15:87451761 A G 0.049384 -2.9153e-05
15:87451984 A G 0.031458 1.0016e-04
15:87453354 A G 0.119018 -5.6275e-05
15:87454639 T C 0.719093 -5.6033e-05
15:87455485 A G 0.089615 2.4296e-05
15:87457449 A G 0.039595 5.4623e-05
15:87457895 G A 1.343751 1.0578e-05
15:87460714 T C 0.420474 9.6144e-05
15:87460850 T C 0.028806 1.4787e-05
15:87460972 C T 0.072530 1.2105e-05
15:87461080 G A 0.064685 -5.8558e-05
15:87461130 C T 0.100099 9.2122e-05
15:87461234 C T 0.368591 -7.5024e-05
15:87461684 T C 0.379698 -1.1823e-04
15:87461937 A C 1.716678 -5.0082e-07
15:87462592 A G 0.181402 -1.1710e-04
15:87463934 C T 1.271861 5.7620e-05
15:87471671 C T 1.511225 -9.9841e-06
15:87475446 G A 0.177663 -1.2521e-05
15:87481838 A C 1.613392 2.6302e-05
15:87482311 T C 0.072698 -1.5323e-05
15:87504677 T G 0.048527 5.9568e-05
15:87512161 G A 0.023266 -7.7811e-05
15:87516184 G T 0.049456 -7.1499e-05
15:87516366 G A 0.199393 -4.6978e-05
15:87518206 A C 0.115036 -3.1946e-06
15:87520246 C T 1.177101 4.4356e-05
15:87528546 C A 0.053120 -7.6279e-05
15:87529885 G A 0.069556 2.5512e-05
15:87529988 T C 0.253931 -3.3154e-05
15:87535586 A G 0.134124 -8.8029e-05
15:87538753 C T 0.105503 2.6510e-05
15:87541062 A G 0.111281 2.0818e-05
15:87555349 A G 0.090001 5.5689e-05
15:87557396 A G 0.044029 -5.1591e-05
15:87572209 T C 0.064922 -2.6228e-05
15:87579826 C T 0.159681 2.0026e-05
15:87593464 A G 0.068586 3.9658e-05
15:87602976 A G 0.185978 7.0302e-07
15:87608259 T G 0.055629 -1.7951e-04
15:87615239 T C 0.050452 -9.4573e-06
15:87621918 T C 0.176277 2.7221e-06
15:87637299 T A 0.021682 8.6676e-06
15:87638543 C T 0.023285 -4.3909e-05
15:87642396 C T 0.098982 -4.4289e-05
15:87643948 T G 0.081413 1.6093e-04
15:87644726 G C 1.015622 -2.4337e-06
15:87660558 G T 0.168721 -1.5065e-04
15:87664115 T C 1.313140 1.7936e-05
15:87666857 T C 0.029072 -1.8952e-05
15:87667193 C T 0.053545 1.8422e-05
15:87667228 T C 0.033392 -3.2116e-05
15:87669659 C T 0.071514 2.6641e-05
15:87669825 A G 0.062341 1.0077e-04
15:87678604 A G 1.876460 -4.5031e-05
15:87680731 A G 0.132608 -1.7633e-05
15:87684210 C G 0.264084 -5.2004e-06
15:87687175 C T 1.159824 -4.0958e-06
15:87688825 A G 0.089622 -4.0676e-06
15:87691585 C G 0.133962 -1.8000e-05
15:87692992 C A 0.193018 -2.2923e-04
15:87695511 A G 0.301956 -3.4578e-06
15:87695546 T C 0.055223 9.1606e-06
15:87698088 A G 0.953667 2.4058e-05
15:87698796 C A 1.024752 5.6437e-06
15:87704992 C A 0.087450 -2.7831e-05
15:87707311 T G 0.561038 2.2441e-04
15:87709999 A G 0.289975 -5.1162e-05
15:87711676 T C 0.448122 3.4493e-04
15:87712182 T C 0.047622 2.8796e-05
15:87712466 C T 1.768477 6.7023e-05
15:87715048 C T 0.621058 -6.2739e-05
15:87715564 A C 1.474733 -2.4981e-05
15:87729552 C T 0.118648 1.6681e-04
15:87735974 C T 0.245333 7.8768e-05
15:87750360 A C 1.459151 5.6984e-05
15:87755342 C T 0.317652 3.1314e-05
15:87764101 T C 0.156520 1.1233e-04
15:87765075 C T 0.616609 3.5575e-04
15:87768922 G A 0.052750 1.8449e-05
15:87769542 G A 0.351843 2.2331e-05
15:87786789 T G 0.188098 -4.5057e-05
15:87787005 A G 0.083137 -2.8782e-05
15:87787283 A G 0.031945 -6.0681e-06
15:87791883 A C 0.142112 -4.6186e-05
15:87799924 G A 0.299739 -2.4352e-05
15:87810603 A G 1.444694 4.0094e-05
15:87829960 G A 0.514961 -1.5982e-05
15:87832961 T C 0.097892 3.7743e-06
15:87842531 C G 0.088463 1.4217e-04
15:87856448 G T 0.559188 -4.7333e-05
15:87857917 C T 1.230367 -1.0104e-04
15:87861102 C T 0.038706 -3.5795e-05
15:87863789 A G 0.084782 -1.2755e-04
15:87877494 T C 0.580042 -6.0691e-05
15:87887166 C T 0.034106 -5.5510e-05
15:87889724 T G 0.168756 1.0173e-04
15:87889750 A G 0.769477 1.2010e-04
15:87894049 T C 0.043629 1.4014e-05
15:87895595 T G 1.427647 -3.0400e-06
15:87898357 G A 0.532099 2.8344e-05
15:87900366 G A 0.415846 9.1398e-06
15:87900802 T G 0.119515 -6.1152e-05
15:87904327 C T 0.454240 -3.3232e-05
15:87906216 A C 0.727678 1.0468e-04
15:87907910 C T 0.795213 -8.0593e-05
15:87910115 G A 1.371519 2.0737e-04
15:87928500 C A 0.459232 5.5463e-05
15:87930352 A G 0.035885 -1.6022e-05
15:87933271 A G 0.047193 2.8948e-05
15:87935526 T C 0.137052 4.7473e-06
15:87936191 T C 0.086350 1.8723e-04
15:87952919 G A 0.095435 4.4228e-05
15:87954255 T G 1.270585 8.2646e-05
15:87959242 T C 0.778766 -1.2970e-05
15:87962986 A G 1.247489 3.8529e-05
15:87969127 T G 0.091608 -2.3261e-04
15:87971022 C G 0.020244 2.8535e-05
15:87996087 G A 0.117058 -3.8243e-06
15:87999294 A G 0.074509 3.9403e-05
15:88003592 T C 0.094438 5.1244e-06
15:88006134 G T 0.450611 9.0597e-05
15:88019967 G T 0.919035 -6.9673e-05
15:88020975 C A 0.567335 8.7177e-07
15:88033667 A G 0.081559 9.0831e-06
15:88035812 G A 1.656668 4.2793e-06
15:88035882 C T 0.320521 -6.8280e-05
15:88037470 C T 0.246372 -1.2961e-04
15:88044080 G A 0.281897 -5.4507e-05
15:88045276 A G 0.251653 8.0737e-06
15:88045953 T G 1.629786 -1.7146e-05
15:88046675 C T 0.055152 1.9489e-05
15:88049010 T G 0.051215 5.3783e-05
15:88051217 T C 0.060968 -2.4444e-04
15:88051664 T C 0.295698 -1.6343e-05
15:88051784 G T 0.040608 -1.7434e-05
15:88052997 A G 0.045135 -3.9305e-05
15:88065321 C T 0.023470 1.0316e-04
15:88069765 T C 0.044908 2.9159e-05
15:88073561 G A 1.945403 -5.9471e-05
15:88077533 G A 0.053837 8.5926e-05
15:88080682 G A 0.366118 -1.7504e-05
15:88081138 T C 1.022883 -2.4207e-06
15:88086351 T G 1.686395 -4.3009e-05
15:88088447 G A 0.332190 -5.7220e-06
15:88094072 A G 0.022165 7.1914e-05
15:88100950 C T 0.261066 -3.5720e-05
15:88110138 C G 0.022415 5.3983e-05
15:88110408 C G 0.032581 -9.1109e-06
15:88113471 A C 0.246340 1.0795e-05
15:88113619 G A 0.067395 -1.1028e-05
15:88113669 T C 0.046086 3.8608e-05
15:88115968 G A 0.139980 4.0467e-05
15:88120131 A G 1.340931 1.5972e-05
15:88120312 T C 0.118571 6.0579e-05
15:88125623 T C 0.084633 -4.7381e-05
15:88128525 T C 0.068648 9.0314e-05
15:88129327 A G 0.044029 -5.5197e-05
15:88132060 T G 0.329700 -1.0443e-05
15:88134371 T C 0.107746 -2.7789e-06
15:88135844 G A 0.023434 5.3739e-05
15:88138606 G A 0.116996 1.4835e-05
15:88150754 A C 0.029458 3.6273e-05
15:88153004 G A 1.256911 1.0285e-05
15:88166633 T C 0.037070 -5.1095e-06
15:88168629 C T 0.921586 -1.9017e-05
15:88181078 T C 0.117506 9.9121e-05
15:88195828 A G 0.060046 -3.2591e-04
15:88204937 T G 0.146322 -6.0530e-05
15:88215731 C G 0.162106 9.3555e-05
15:88225797 C T 0.730048 -8.8866e-06
15:88228772 G T 0.122254 -9.5746e-06
15:88236333 C T 0.054366 2.0939e-05
15:88239362 A G 0.230059 -7.5434e-06
15:88247444 C T 0.054960 -2.5123e-05
15:88248730 A G 0.136130 -1.0806e-04
15:88257236 G A 1.338435 2.4130e-05
15:88258582 C A 1.652523 1.2459e-05
15:88266975 C A 0.044373 1.0058e-05
15:88270510 G A 0.421490 2.2930e-05
15:88287973 C T 0.095915 4.5802e-05
15:88292024 C T 0.275405 1.1779e-04
15:88292563 G T 0.199958 2.3373e-05
15:88295505 T C 0.020039 -3.8844e-05
15:88302046 T C 0.377283 -2.0416e-06
15:88304832 C T 1.451796 8.3336e-05
15:88310967 G T 0.819494 4.1312e-05
15:88311039 C G 0.095234 -7.8706e-05
15:88318163 C T 0.175410 -5.0950e-05
15:88329896 G A 0.130924 -8.8925e-06
15:88335341 G T 0.077580 5.9479e-05
15:88335830 C T 0.040426 -7.4246e-05
15:88341913 A C 1.537010 -1.7680e-05
15:88356270 T C 0.665366 -2.0780e-06
15:88359182 T C 0.219153 -4.8520e-05
15:88359336 T G 1.021393 -2.8043e-05
15:88360283 C G 1.771110 -2.7178e-05
15:88360757 G A 0.044139 3.4418e-07
15:88361399 A G 0.779704 -1.4078e-05
15:88368416 C A 0.166007 -1.3572e-04
15:88369239 A G 0.401078 4.1023e-05
15:88369392 G T 1.618595 -3.7771e-05
15:88370262 A G 0.748802 9.5141e-05
15:88374123 C T 0.047193 -4.4903e-05
15:88384218 T C 0.086723 -1.6646e-04
15:88389226 G A 0.041000 -2.4478e-05
15:88389309 C T 0.769552 2.1540e-04
15:88390624 A G 0.224703 9.6060e-06
15:88395969 T C 0.143625 2.4896e-04
15:88404047 T C 0.067177 1.1169e-05
15:88406159 G T 0.055269 -2.1831e-05
15:88409161 A G 1.272263 -4.9795e-05
15:88414005 G A 1.402801 -7.1521e-05
15:88414438 G A 0.093591 -5.4742e-05
15:88428260 T C 1.321050 -5.4600e-05
15:88430570 C T 0.035337 -3.0149e-05
15:88437353 G A 0.022428 -1.2390e-04
15:88439774 T C 1.491378 3.6329e-06
15:88446926 T C 0.075545 5.2654e-05
15:88448293 C T 0.166358 9.7630e-05
15:88452212 C A 0.057369 1.2222e-05
15:88460691 G A 0.037836 -2.3833e-05
15:88461422 G A 1.012571 4.3102e-06
15:88464729 C T 0.856437 1.7184e-05
15:88473162 C G 0.048537 4.2136e-05
15:88473457 T C 0.020987 -7.8485e-06
15:88485185 A G 0.418014 -9.4044e-05
15:88485496 T G 0.034067 3.1424e-05
15:88486916 C T 0.420354 5.7170e-04
15:88490034 C T 0.077356 -4.5804e-05
15:88495688 C T 0.050368 1.6036e-05
15:88507165 A G 0.026213 -5.0366e-06
15:88507931 G A 0.347253 -1.6141e-05
15:88509896 A C 0.106276 3.0862e-05
15:88510986 A G 0.087470 -2.2768e-05
15:88518599 T C 0.179081 -9.7757e-05
15:88520028 T G 0.083036 -8.9219e-06
15:88521314 A G 0.030182 2.1909e-05
15:88521890 A G 0.058141 7.0188e-05
15:88523397 T C 1.052127 -1.3956e-04
15:88530211 G A 0.037849 -5.1907e-05
15:88550442 A G 0.253834 -1.9876e-04
15:88551810 C T 0.138412 8.5389e-05
15:88551937 A G 0.050465 4.7386e-05
15:88554886 C T 0.896448 2.6260e-05
15:88557310 T C 1.731210 6.6813e-05
15:88563315 T C 0.043620 7.2333e-05
15:88564772 A G 0.099271 2.6463e-05
15:88583867 T C 1.898931 -1.1975e-07
15:88584310 G A 0.587374 1.6606e-04
15:88587361 T C 0.161785 -6.4637e-06
15:88591530 A C 0.223330 2.2163e-05
15:88596251 A G 0.052302 -2.8474e-05
15:88598416 T C 0.054818 -1.0736e-04
15:88598575 C T 0.043691 7.8273e-06
15:88608988 T C 0.071890 -1.5016e-05
15:88612515 A G 0.075142 2.3896e-05
15:88617721 T C 0.817540 9.0415e-05
15:88623784 C A 0.101047 1.3670e-04
15:88624918 A G 0.036774 2.1717e-05
15:88625785 T C 0.033214 -1.2070e-07
15:88626859 A G 0.030630 -5.5252e-05
15:88630682 G T 0.152511 -2.8192e-05
15:88635863 A C 0.065434 -3.6531e-05
15:88640544 C T 0.159477 -8.9344e-06
15:88641838 A C 0.024671 -6.2360e-05
15:88642435 G A 1.151048 2.4579e-04
15:88651429 G A 0.102605 3.1690e-05
15:88653481 C A 0.216745 1.4712e-04
15:88659538 T C 0.514685 1.6431e-04
15:88661739 G A 0.723748 -3.7774e-06
15:88676603 A C 0.033470 9.4827e-06
15:88678680 C T 0.959337 9.1194e-05
15:88681674 A G 0.089615 -1.0293e-05
15:88685987 A G 0.355446 9.5618e-05
15:88694050 T C 0.042876 -3.7258e-05
15:88698412 G A 0.049874 2.6623e-05
15:88706888 C T 0.478518 8.8854e-06
15:88709057 C T 0.149827 -2.9330e-05
15:88712594 C T 0.416810 3.1250e-05
15:88715922 G A 0.045957 5.0723e-05
15:88716216 A C 0.027612 -2.2209e-05
15:88730299 T C 0.032435 -2.3035e-06
15:88735310 G A 0.420387 1.4406e-05
15:88736309 T C 1.385969 8.3491e-06
15:88742512 T C 0.135244 1.2266e-04
15:88743108 T C 0.135903 -2.9767e-05
15:88756201 C T 1.179250 -1.8579e-05
15:88758621 C G 0.280092 1.4309e-05
15:88758733 A G 0.103419 3.9387e-06
15:88760035 C T 1.790792 -2.2743e-08
15:88766520 A G 0.042818 2.5338e-05
15:88772441 A G 0.055785 6.3181e-05
15:88772774 C T 0.027602 -1.4590e-05
15:88784977 A G 0.032675 3.3472e-05
15:88792227 C T 0.034363 -5.6453e-05
15:88794859 C A 0.635921 1.5285e-05
15:88796723 C T 0.191363 -1.7114e-05
15:88802935 A G 0.654649 -1.6522e-06
15:88805253 C T 0.256700 1.1837e-05
15:88808983 T C 0.282364 8.7526e-07
15:88809892 A C 0.077746 -5.5890e-06
15:88811470 T C 0.057203 -1.0929e-04
15:88812941 T G 0.023253 -2.9047e-05
15:88814132 A G 0.137493 -2.5246e-06
15:88815338 G A 0.480157 2.0441e-05
15:88819059 G T 0.611519 4.7589e-06
15:88820968 C T 0.407615 2.9793e-05
15:88821039 C T 0.371223 4.7236e-06
15:88821184 T C 0.765848 1.6946e-05
15:88822927 G A 0.600107 3.6357e-05
15:88823209 A G 0.405713 4.6465e-05
15:88826635 A G 0.063760 -3.8506e-05
15:88830454 C G 0.586868 -3.4871e-06
15:88835573 A G 0.029494 7.1107e-06
15:88837141 T C 0.114341 -7.4032e-05
15:88841999 T C 0.212337 2.2513e-06
15:88844814 C T 0.394502 2.2622e-05
15:88852965 C G 0.063341 -1.9393e-05
15:88854070 A G 0.075594 9.6094e-05
15:88854106 T G 0.263464 2.7736e-05
15:88854625 G A 0.072156 -2.6963e-05
15:88857090 G A 0.642990 -7.6557e-06
15:88857733 T G 0.123202 -1.8197e-05
15:88858999 T C 0.037089 1.0039e-04
15:88861533 T C 0.040075 4.6887e-05
15:88862183 T C 0.075418 8.2085e-05
15:88864333 C A 0.851062 1.3164e-05
15:88864907 G A 0.349658 -5.1604e-06
15:88867306 A G 0.061088 -1.3986e-05
15:88867557 C A 0.508846 4.1243e-05
15:88867728 A G 0.051007 8.8886e-05
15:88870242 T C 0.072461 -8.3456e-07
15:88871162 G A 0.087486 8.0784e-05
15:88871358 A G 0.057148 8.0769e-08
15:88873482 A G 0.287801 -1.1271e-05
15:88874977 A G 0.041627 -1.0731e-05
15:88876141 A C 1.753222 -4.6885e-05
15:88876493 C T 1.066814 1.6186e-07
15:88877531 G A 0.078979 -5.8720e-05
15:88887877 T C 0.051422 4.8532e-05
15:88889146 G C 0.614148 -6.7754e-05
15:88891143 G A 0.469167 -1.2547e-04
15:88895499 G T 0.067804 7.4900e-05
15:88898669 C T 0.410357 3.7928e-06
15:88907630 G T 0.023499 -2.5860e-05
15:88910817 C T 0.155134 -1.6985e-04
15:88912712 T C 0.740567 3.7870e-06
15:88912820 G A 1.764638 -3.5915e-06
15:88913459 G C 0.159126 1.7057e-04
15:88914580 G A 0.069959 1.1265e-04
15:88914634 T C 0.409160 -5.2087e-06
15:88914943 A G 0.401577 2.4210e-05
15:88915305 A G 0.036716 -2.5229e-05
15:88916097 G T 0.545497 -1.9676e-05
15:88918325 G C 0.545553 7.1392e-06
15:88918418 A C 0.100083 6.2207e-05
15:88920862 C G 0.054422 2.7251e-06
15:88927268 T C 0.063945 1.4929e-05
15:88928368 C A 0.183206 8.0859e-05
15:88928734 C T 0.129629 1.0458e-04
15:88930679 A G 0.047920 7.6733e-06
15:88937639 G C 0.466045 -1.3156e-04
15:88946237 A G 0.064561 6.0572e-05
15:88949132 A G 0.022678 1.5602e-07
15:88952919 T G 0.069855 1.1973e-05
15:88962939 A G 0.108165 -4.8416e-05
15:88963298 T C 0.416647 -5.1016e-05
15:88970225 A G 0.086314 -4.9322e-05
15:88974607 T C 0.114786 -5.2595e-05
15:88982909 C T 0.032565 6.2859e-05
15:88983639 G A 0.042811 4.5660e-05
15:88987946 A G 0.075438 5.8028e-05
15:88988766 C T 0.050394 1.2074e-04
15:88999157 A G 0.109327 1.7940e-06
15:89005800 C T 0.067275 -5.3688e-06
15:89020461 G A 0.095594 -4.9540e-05
15:89034993 G A 0.439150 6.7052e-05
15:89035489 G A 0.230023 4.8273e-06
15:89035536 C G 0.058475 -3.2268e-05
15:89036291 C G 0.575319 -7.5260e-05
15:89038112 C T 0.065736 2.1622e-06
15:89042595 T C 0.069878 -6.1866e-06
15:89046761 T C 0.151382 -1.0351e-04
15:89050628 A G 1.302761 -1.1231e-05
15:89056292 T G 0.135526 -2.4317e-05
15:89070141 A C 0.059323 -2.7595e-05
15:89075901 A C 0.311917 -3.0014e-05
15:89079720 A G 0.047521 -2.8500e-05
15:89085693 T C 1.293650 7.3786e-06
15:89106018 C T 0.984132 2.1013e-05
15:89109275 A C 0.087122 2.4575e-05
15:89110101 T C 0.060965 9.5037e-05
15:89119421 T C 0.154394 -2.0982e-04
15:89133698 T C 0.095062 6.2931e-06
15:89136177 T C 0.678807 1.0130e-05
15:89138789 T C 0.135056 -7.7332e-05
15:89149880 A C 0.055097 -1.4229e-05
15:89152462 C T 0.817842 -1.4112e-05
15:89154966 A G 0.056973 -3.9710e-05
15:89155270 G A 0.565553 6.6379e-04
15:89161320 A G 1.858031 2.3503e-05
15:89162992 C G 1.633568 -1.2949e-04
15:89165375 T C 0.022633 1.2898e-04
15:89169858 G A 1.881095 5.0254e-06
15:89170057 C T 0.075321 6.6075e-05
15:89173136 C A 1.469550 -6.9594e-05
15:89173181 T C 0.038177 3.3656e-05
15:89173938 A G 0.238615 1.9443e-06
15:89175426 C T 1.957477 -1.8299e-05
15:89180885 A G 1.877992 -3.1484e-06
15:89182466 T C 0.524786 -2.3144e-05
15:89189833 C T 0.069459 -5.6243e-06
15:89189874 A G 0.027466 3.4614e-06
15:89189934 C T 0.974219 -2.5800e-05
15:89191501 A G 0.079404 -1.9621e-05
15:89192873 C T 1.699856 3.6654e-05
15:89195526 G A 1.714169 2.1594e-05
15:89196219 G A 0.344079 1.7249e-06
15:89197011 G A 1.345306 7.5193e-06
15:89201453 G A 0.164144 4.4316e-05
15:89202240 C T 1.550317 -4.4828e-06
15:89203262 A G 0.028488 2.4094e-05
15:89216306 G A 0.680599 3.9858e-06
15:89216347 A G 0.515497 -1.6346e-05
15:89220195 C T 0.132586 -3.8981e-05
15:89223152 G T 0.328305 2.1571e-05
15:89223510 G T 0.416609 -5.8852e-07
15:89233041 G A 0.712176 8.6018e-05
15:89238041 A G 0.020886 -7.4338e-06
15:89243479 G C 0.115146 3.6273e-05
15:89245239 C A 0.704572 7.7524e-05
15:89246358 T C 0.036408 -2.3124e-05
15:89247039 C T 0.257690 3.3293e-04
15:89253049 A G 0.046057 1.1194e-05
15:89253550 C T 0.382976 1.4024e-05
15:89255420 A G 0.052373 -3.7526e-05
15:89257734 C G 0.243665 -7.4595e-06
15:89261248 A G 0.075808 -1.4006e-04
15:89263017 G A 0.090972 -2.8339e-04
15:89263448 A G 0.083766 -3.3245e-05
15:89269152 A G 0.088038 1.7816e-04
15:89271122 A G 0.042263 -3.0744e-05
15:89273083 A G 1.034830 -1.7140e-05
15:89274382 C T 1.389834 4.2859e-06
15:89279199 T C 0.311890 2.6226e-05
15:89279339 C T 0.428735 6.9083e-05
15:89286611 G A 0.035161 -1.2471e-05
15:89292965 C T 0.053935 -9.6728e-07
15:89294577 T C 0.096658 1.1380e-04
15:89302005 T C 0.060179 -1.6718e-05
15:89319344 C T 0.075191 5.2305e-04
15:89321736 T C 0.415167 1.8080e-04
15:89325101 C T 1.900917 -7.2300e-05
15:89326398 T G 0.038663 -7.1860e-05
15:89326578 T G 0.044561 5.6440e-05
15:89329694 T C 1.452455 -1.4514e-05
15:89332933 G A 0.447492 -1.5971e-05
15:89333567 A G 0.040611 -4.1255e-06
15:89335712 G A 0.531813 1.1834e-07
15:89336178 A C 0.379049 2.0279e-05
15:89337276 T G 0.326549 1.0925e-06
15:89337616 G A 1.158708 -1.2230e-05
15:89340348 C T 0.960074 -4.2878e-05
15:89340726 C T 0.056369 9.9279e-06
15:89344207 C T 0.203746 3.2933e-05
15:89354025 T G 0.690209 -6.3473e-05
15:89357521 G A 0.218442 -2.9731e-05
15:89359689 A T 0.952128 -2.0820e-05
15:89363588 T C 0.092569 2.7808e-05
15:89366699 G A 0.265279 3.5319e-05
15:89368821 A G 0.676149 4.1286e-05
15:89370302 C T 0.078034 1.0042e-04
15:89370623 T C 1.425353 -2.3400e-06
15:89371811 G A 0.026148 2.4102e-05
15:89372601 A C 1.302556 2.4479e-07
15:89378256 A G 0.051825 -5.0121e-06
15:89379348 T C 0.059842 1.5441e-06
15:89381556 T C 0.626865 -1.9650e-06
15:89382483 T C 0.157740 -5.5026e-06
15:89382608 G A 0.849728 -4.8938e-05
15:89382848 G A 0.212350 4.1625e-05
15:89383006 G T 1.073033 -3.5780e-05
15:89383663 T C 0.201947 -2.8383e-05
15:89383854 A C 0.052302 1.3298e-05
15:89384948 T C 0.106074 -2.5833e-05
15:89385975 C T 1.140606 -4.4135e-05
15:89386652 A G 0.375968 -9.2293e-05
15:89386889 A G 0.044671 -1.8502e-05
15:89387098 T C 0.033720 -5.2278e-05
15:89388278 A G 0.217589 5.0830e-05
15:89388905 T C 0.058105 -1.4607e-05
15:89392338 A G 0.404443 -2.3201e-05
15:89392745 C T 1.967835 -4.9024e-05
15:89395626 G A 1.358776 -3.4856e-05
15:89398105 T C 1.297444 -2.5313e-05
15:89398605 T G 1.297814 -2.5720e-05
15:89400339 C A 1.299002 -1.9547e-05
15:89400680 G A 0.058635 -1.8572e-05
15:89401109 G A 1.650777 -2.2797e-06
15:89402051 G A 1.513796 2.8066e-06
15:89405096 G A 0.082533 -5.3598e-05
15:89410822 C A 0.658518 -2.5843e-06
15:89411805 T C 0.153586 -2.7084e-05
15:89415247 G C 0.533972 -7.6423e-07
15:89417238 G A 0.476691 -3.9952e-06
15:89417629 A G 0.454762 -9.6353e-06
15:89425331 C G 0.343261 1.3018e-04
15:89425642 A G 0.122563 -6.3278e-05
15:89428076 C A 0.268119 -3.2061e-06
15:89428435 T C 0.336335 -3.3413e-05
15:89430506 T C 0.520151 -6.7838e-07
15:89433907 C G 0.108100 -4.7129e-05
15:89436167 T C 0.220802 -3.6910e-06
15:89436671 C T 0.579084 -2.0512e-05
15:89442606 T C 0.217641 7.1755e-06
15:89445651 G A 0.640822 -3.6088e-05
15:89447987 T C 0.293883 1.7305e-05
15:89450587 T G 1.319694 1.1429e-05
15:89451268 G A 0.067405 -3.9756e-05
15:89455768 G C 0.559918 1.2032e-04
15:89463397 C T 0.100482 6.5171e-05
15:89464652 G C 0.569552 1.5116e-04
15:89475512 A G 0.067375 -4.6512e-05
15:89479370 A G 1.385427 4.6347e-05
15:89479975 T C 0.803473 -2.1287e-05
15:89480162 C T 0.582544 1.1065e-04
15:89488905 C T 1.390957 4.6597e-05
15:89491811 T C 0.022110 1.0990e-05
15:89492287 T C 0.050351 9.9551e-06
15:89497949 C T 0.592979 8.6049e-05
15:89498354 G A 0.072711 -8.4456e-05
15:89510902 A C 1.319797 5.3313e-05
15:89514126 A G 0.034571 -4.3770e-05
15:89519673 C T 0.630867 -5.2493e-05
15:89533231 G A 0.683445 -1.0776e-05
15:89541560 A G 0.094179 -4.8383e-05
15:89549378 A G 1.182570 3.0817e-05
15:89550457 G C 0.676639 -2.0992e-05
15:89556029 A G 0.125744 4.6082e-05
15:89559616 G A 0.095798 -5.8262e-05
15:89561223 T C 0.594508 2.5110e-07
15:89565622 A C 0.076963 -7.0978e-05
15:89566607 C T 0.048459 -5.8103e-05
15:89566994 T C 0.034960 2.5319e-04
15:89568363 G A 0.031247 -4.5529e-05
15:89569503 C G 0.146559 -1.3811e-04
15:89573840 C T 0.036077 5.9932e-05
15:89574428 C G 0.035875 8.0912e-05
15:89577376 G T 0.474088 1.3695e-05
15:89581128 G A 0.021487 -3.3302e-05
15:89582712 C T 0.254512 -2.4150e-05
15:89586193 T C 0.991165 2.0441e-05
15:89586258 G C 0.483594 1.8987e-05
15:89593222 G A 0.253746 -3.2426e-05
15:89599975 C T 1.158678 5.8145e-05
15:89602221 A G 0.106016 -2.1133e-05
15:89602478 C A 1.764229 5.5617e-05
15:89603728 A G 0.235087 -3.0484e-05
15:89608951 G A 0.049313 -5.3039e-05
15:89611160 G A 0.354456 2.4322e-06
15:89613744 A G 0.220065 -3.0532e-05
15:89614008 A T 1.170886 5.6431e-05
15:89614147 A G 0.029692 -8.8457e-05
15:89615062 T C 0.057408 -9.5265e-05
15:89617230 C T 1.746127 5.7710e-05
15:89620908 A G 0.962989 3.3239e-05
15:89622494 T C 0.026339 -1.1388e-04
15:89625906 A G 0.025551 -9.1808e-05
15:89630476 T C 1.304176 2.7658e-05
15:89633148 G A 0.019974 -6.3286e-05
15:89634442 G A 0.347162 -3.8916e-05
15:89634759 T C 0.040640 -2.5710e-05
15:89648039 G C 0.044512 -4.1065e-05
15:89648833 G A 0.117155 -3.3255e-05
15:89653764 G A 0.887645 4.2590e-04
15:89654985 G A 0.025469 -2.2435e-05
15:89656467 C T 0.272919 -1.3604e-05
15:89658440 G T 0.031893 -2.7711e-05
15:89663363 G A 0.043879 -6.4386e-05
15:89666120 T C 0.060936 7.4053e-05
15:89668885 A G 0.063328 -4.7017e-05
15:89669398 C A 0.068842 -5.9639e-05
15:89670299 A G 0.072663 7.6502e-05
15:89672279 G A 0.086321 -6.1123e-05
15:89672947 T C 0.124195 4.4510e-05
15:89679990 C G 0.118778 2.0214e-04
15:89680776 T C 0.918765 4.7545e-04
15:89681016 C T 0.404833 -3.3999e-05
15:89683584 A G 0.160509 -1.3616e-05
15:89686484 G A 0.273776 3.2238e-05
15:89693913 G A 0.047372 -1.2870e-04
15:89706252 C T 0.061423 -4.9491e-05
15:89709138 T C 0.149600 -4.6275e-05
15:89711358 A G 0.054402 6.0324e-05
15:89711479 C T 0.698048 4.9886e-06
15:89712765 A C 1.002360 1.5988e-05
15:89719375 T C 0.938555 3.7995e-06
15:89720921 C T 0.857002 -8.6884e-06
15:89727457 G A 0.083695 4.6921e-05
15:89729799 G A 0.210753 -3.5963e-05
15:89733932 G C 0.072121 -1.6444e-05
15:89735582 A G 0.967724 -1.1797e-04
15:89738031 G A 0.789786 -1.1339e-04
15:89745122 T C 0.096798 5.4051e-05
15:89749556 A G 0.047943 -3.7722e-05
15:89755448 C A 0.763816 8.5671e-05
15:89762828 T C 0.078619 2.1639e-05
15:89763616 G A 0.059258 -6.0604e-05
15:89766126 C T 0.769311 -3.9695e-05
15:89770071 A C 0.145351 1.3109e-04
15:89772259 G A 0.104095 -7.6967e-06
15:89773333 A G 0.034363 -6.1539e-06
15:89788888 G T 0.085733 5.9626e-05
15:89791516 G A 0.911083 1.8424e-06
15:89803950 T C 0.128178 4.3197e-04
15:89804043 T C 0.753810 -3.6979e-05
15:89810225 T C 0.140320 2.0924e-04
15:89811231 G A 0.263127 -3.5454e-06
15:89817287 C T 0.057716 5.9557e-05
15:89828441 T C 0.021286 -2.8665e-05
15:89832272 T C 0.044963 -5.0305e-05
15:89836228 C G 0.760775 -2.6938e-05
15:89838318 T A 0.205936 -3.7530e-05
15:89843805 C G 0.121326 1.0465e-04
15:89859994 A C 0.161395 -3.6755e-05
15:89863928 G T 0.775430 -3.5371e-05
15:89864716 T C 1.885801 4.4252e-05
15:89864763 T G 1.797053 2.4625e-05
15:89874613 T C 0.064360 2.8009e-05
15:89878578 G A 0.078492 2.4359e-05
15:89888690 G A 0.146890 2.0357e-04
15:89890182 C A 0.719944 -7.7298e-06
15:89892352 C A 0.048819 -8.1180e-06
15:89897193 A G 0.025168 -1.1902e-04
15:89897527 A C 0.338743 2.7758e-05
15:89898265 A G 0.064762 2.8336e-05
15:89900019 G A 0.265275 8.3948e-06
15:89902032 C A 0.822655 1.6164e-06
15:89906600 A G 0.042428 5.9606e-05
15:89906922 A G 0.121865 -5.5430e-07
15:89907179 C G 0.096662 -8.6836e-05
15:89912841 T C 0.040504 1.0158e-04
15:89920492 T C 0.041156 -1.1054e-05
15:89935357 T C 0.049326 9.6238e-05
15:89935478 A C 0.194424 8.5278e-05
15:89938006 T C 0.054788 6.3170e-05
15:89938586 C A 1.759775 3.1178e-05
15:89941863 A G 0.754878 -6.1589e-06
15:89945579 T G 0.662494 2.9338e-06
15:89949210 A G 1.075607 2.8233e-05
15:89953790 G A 0.528120 5.6809e-05
15:89955362 C A 1.165163 4.6723e-05
15:89961064 A G 0.173862 -5.7863e-05
15:89962561 T C 0.619965 -2.9615e-05
15:89964631 G A 0.639725 -3.9909e-05
15:89967581 G C 1.073799 -1.1606e-05
15:89970338 T C 0.105928 -5.8692e-05
15:89971179 G T 0.363885 1.6781e-05
15:89972437 C G 0.051741 -3.9757e-05
15:89979125 G T 0.051581 -4.4743e-05
15:89982879 A C 0.366390 -5.1791e-06
15:89987597 A G 0.060352 8.0515e-05
15:89989541 T G 0.540077 -4.6479e-05
15:89991702 A G 0.101456 -4.6936e-05
15:89993349 C T 0.399698 -9.4746e-06
15:89996296 C T 0.226508 -2.0053e-05
15:90001851 T C 0.046207 -5.7220e-05
15:90007313 T C 0.028598 1.7840e-05
15:90009259 A C 0.273825 -7.0633e-06
15:90009761 C T 0.056155 4.0146e-05
15:90012795 C T 0.437170 5.6329e-06
15:90016491 C T 0.755410 -7.5514e-06
15:90022798 C T 0.071744 -9.3802e-05
15:90023558 A G 0.265902 -5.1666e-06
15:90026786 A G 0.110122 -3.3612e-05
15:90031055 C T 1.951116 -6.2408e-05
15:90032233 A G 0.051734 -1.9689e-06
15:90037744 T G 0.053230 9.5290e-05
15:90040682 A C 0.276554 5.8108e-06
15:90048428 C T 0.737078 -1.2414e-05
15:90053479 G A 0.056905 1.1296e-05
15:90058802 A G 0.056726 -1.5191e-05
15:90058858 T C 0.932229 -4.3035e-05
15:90059097 A G 1.031591 1.6559e-05
15:90062451 A G 1.122586 2.5640e-05
15:90064293 G C 1.233451 4.0903e-06
15:90064573 T C 0.176903 2.5799e-06
15:90064593 C T 0.551145 -1.5467e-06
15:90065718 G C 0.963099 1.6160e-05
15:90067396 A G 0.050020 1.7494e-05
15:90068496 T C 0.022999 -2.0157e-04
15:90070438 A G 0.117288 1.1299e-05
15:90071114 G C 0.444350 2.2913e-05
15:90072229 A G 0.296461 -8.7620e-05
15:90072622 G A 0.162340 8.7808e-05
15:90093481 A G 1.841624 -1.3293e-04
15:90098150 G A 1.837781 -1.0932e-04
15:90098754 G C 1.098599 -9.7391e-05
15:90099243 G A 0.589799 3.3808e-05
15:90110044 G A 0.162096 -9.3900e-05
15:90112327 C T 1.838287 -9.2836e-05
15:90126121 T C 1.173998 -1.4398e-04
15:90127775 T C 0.042841 2.1160e-05
15:90128966 T C 1.032594 -3.1942e-04
15:90142421 T C 0.662176 4.9922e-05
15:90144615 C T 0.044895 1.0837e-04
15:90148494 G A 0.053600 1.8121e-04
15:90161355 A G 1.842390 -7.9413e-05
15:90164910 G C 0.188383 1.7122e-05
15:90168108 T C 1.827362 -1.2759e-04
15:90168693 A T 0.664402 8.3865e-05
15:90169192 T C 0.033379 5.8430e-05
15:90169331 G A 0.653126 5.5518e-05
15:90170237 T C 0.658531 6.9552e-05
15:90172778 C G 0.043000 1.8898e-05
15:90174432 G C 0.385715 -1.1720e-05
15:90175334 A G 0.039751 -1.6649e-05
15:90176073 A C 1.176517 -1.6502e-04
15:90176432 G T 1.841017 -7.0225e-05
15:90191355 C T 1.358639 -7.4175e-05
15:90195536 C G 0.111057 -3.6458e-04
15:90195712 A G 1.037706 -1.7679e-04
15:90195766 G A 1.841078 -6.9000e-05
15:90196008 T C 0.508181 3.1302e-05
15:90199172 A G 0.476123 2.2393e-05
15:90210437 A C 0.090936 1.8954e-05
15:90212144 C T 1.428060 -6.0436e-05
15:90213343 A C 0.020153 -6.7032e-05
15:90214119 C T 0.044593 1.3393e-05
15:90217297 T C 1.304925 -4.6575e-05
15:90219162 T C 0.238994 8.5969e-06
15:90219946 A T 1.279729 -5.6184e-05
15:90220238 T C 0.150700 5.1882e-05
15:90220402 C T 0.067687 1.3705e-05
15:90223009 G T 0.034512 -3.5006e-04
15:90225743 C T 0.225586 2.0821e-05
15:90226848 A G 0.093604 8.3447e-05
15:90226947 A C 1.431263 -4.1720e-05
15:90229321 C T 1.855389 -4.8007e-05
15:90233553 C T 0.422389 1.3514e-05
15:90241638 G A 0.064782 -3.8888e-05
15:90243252 C G 0.031802 8.8931e-05
15:90243309 A G 0.136562 4.5299e-05
15:90245033 A G 0.050608 -1.1211e-05
15:90245174 A T 0.929152 -5.2027e-05
15:90254800 T C 1.359422 -1.5550e-05
15:90255284 G A 0.062942 -4.4669e-05
15:90255555 C T 0.791460 -1.2621e-04
15:90264358 T C 0.123017 -8.3278e-05
15:90268620 G A 0.081936 6.9694e-06
15:90281278 C A 0.110148 -2.4094e-04
15:90291094 A G 1.221000 1.1076e-05
15:90292611 C A 1.289463 -1.2367e-05
15:90295006 G C 0.546046 -4.7828e-05
15:90295417 T C 0.051663 7.3251e-05
15:90297092 A G 0.120164 1.5214e-05
15:90304409 T C 0.104805 -4.7329e-05
15:90304789 A G 0.118340 -5.5450e-05
15:90304855 C A 0.069556 8.1603e-05
15:90310014 A G 0.067622 -1.5356e-05
15:90311749 T C 0.662422 -3.8132e-05
15:90321996 T C 1.166108 8.5067e-06
15:90333851 A G 0.378572 2.2634e-05
15:90335256 C T 0.116370 4.4413e-04
15:90335534 A G 0.547247 -4.1194e-05
15:90335788 T C 0.648472 -4.7197e-05
15:90338029 C T 0.649264 -4.2787e-05
15:90338512 C T 1.033003 -2.4058e-05
15:90340719 A G 1.311430 4.0585e-05
15:90342466 T C 0.042230 8.6809e-07
15:90344352 C T 0.228673 5.1619e-04
15:90346861 T C 1.014155 5.5301e-06
15:90347338 C T 0.210247 -2.8040e-05
15:90347814 A G 0.178815 -8.5584e-05
15:90349461 A G 0.173907 -8.9717e-05
15:90349558 T C 1.073542 -2.0108e-05
15:90351574 A G 0.819254 1.7959e-05
15:90352069 A G 0.139743 2.2517e-05
15:90356101 A G 0.140213 -2.6611e-04
15:90361383 A G 0.116529 -9.3682e-05
15:90363995 C A 0.874766 7.3635e-06
15:90365575 T C 0.489654 -3.7651e-05
15:90374781 A G 0.439926 -2.4001e-05
15:90378463 A G 0.103699 -1.1610e-04
15:90379380 C T 0.114598 -3.1060e-06
15:90379632 A C 1.437709 4.5236e-05
15:90382620 T C 0.993911 1.0189e-04
15:90395279 G A 0.158295 -3.8493e-05
15:90404123 A C 0.157776 -3.4758e-05
15:90414642 G C 1.459258 2.5086e-05
15:90419829 C T 0.031049 5.1515e-05
15:90427793 T C 0.047846 -1.6524e-05
15:90428894 C A 1.472841 3.2309e-05
15:90433681 A G 0.157834 -3.7645e-05
15:90434413 G T 0.226878 -5.7709e-05
15:90441874 C T 0.038410 4.5634e-05
15:90443720 G T 0.852951 -1.3504e-05
15:90444214 G A 0.029971 -1.1605e-05
15:90446653 T C 0.046622 -2.8943e-06
15:90447946 G A 0.766936 -1.8581e-05
15:90448619 T C 0.038858 3.7830e-05
15:90451805 T C 0.064756 -6.3797e-05
15:90452260 T G 0.133631 -2.2384e-05
15:90452882 G A 1.817485 7.9225e-05
15:90454175 T C 0.054759 -4.0066e-05
15:90457907 A G 0.037612 -2.1455e-05
15:90461129 A C 1.582561 1.8340e-05
15:90461823 A C 0.095828 -4.1690e-05
15:90463723 T A 1.837251 1.4546e-04
15:90467688 T C 0.035986 2.7235e-05
15:90468290 A C 1.810919 1.4375e-04
15:90473955 C A 0.079949 -7.8123e-06
15:90474451 A G 0.037531 2.4222e-05
15:90476610 G A 1.852357 1.2742e-04
15:90476618 C T 0.123429 7.6283e-06
15:90476911 A G 0.024921 -2.0931e-05
15:90486538 T G 0.036216 7.1320e-05
15:90491866 C T 0.050163 -5.4913e-06
15:90512031 T C 0.038118 1.0713e-06
15:90514262 A G 0.050046 2.1057e-05
15:90519816 T C 0.022714 2.0687e-05
15:90542689 A G 0.226138 6.7490e-05
15:90546090 A G 0.763784 1.6672e-05
15:90546687 G T 0.070598 1.9027e-05
15:90550466 A G 0.028248 -2.2681e-05
15:90550845 G A 1.936289 -4.2591e-07
15:90552390 A G 0.087411 1.5657e-06
15:90557494 T G 0.079099 -7.3373e-05
15:90564624 G A 1.213470 -2.9426e-05
15:90564714 G A 1.174884 -7.6173e-06
15:90578040 A G 0.091959 1.2561e-04
15:90579192 A G 0.383015 -8.3002e-05
15:90581016 G T 0.636807 8.5405e-06
15:90585859 C T 0.353362 -7.6972e-05
15:90589801 A G 0.076454 4.8240e-05
15:90598574 A G 0.028887 -2.2087e-05
15:90598801 G A 0.227975 1.2029e-04
15:90606246 G A 0.030134 -3.9746e-05
15:90609402 A G 0.088651 -3.7152e-05
15:90610807 A C 0.226771 1.0176e-04
15:90610934 G C 0.029468 -2.3083e-05
15:90615898 A G 0.023162 -2.1332e-05
15:90616132 A G 0.511238 -1.3471e-05
15:90618867 T G 0.788465 1.6176e-05
15:90622936 A G 0.021983 -4.2080e-05
15:90628591 A G 0.026651 -1.0761e-05
15:90629153 G A 0.195972 1.8057e-04
15:90629250 T C 0.021344 -3.1042e-05
15:90631255 A G 0.364384 2.7181e-04
15:90633416 G A 0.564193 -1.5952e-05
15:90638581 C T 1.160512 -5.7365e-05
15:90642706 T G 0.451442 6.9135e-05
15:90648046 A C 1.156530 -6.0710e-05
15:90651882 G C 1.184833 -3.2811e-05
15:90673049 A G 1.613996 -4.4589e-05
15:90673161 C A 0.503533 9.5143e-05
15:90683249 T A 1.373408 3.5427e-05
15:90686924 A G 0.031659 -1.9741e-07
15:90688558 A C 0.600815 1.6332e-04
15:90693053 G A 1.388890 -2.4309e-04
15:90695432 A C 0.495954 -2.1096e-05
15:90698399 A G 0.046297 -6.4460e-05
15:90713950 A G 0.386017 -8.7516e-05
15:90716872 A G 0.628089 -1.3310e-04
15:90732942 T G 0.357403 -8.0343e-05
15:90733428 T G 0.079174 -7.4314e-05
15:90747977 A G 0.196060 -1.6994e-05
15:90753755 A G 1.516746 1.0021e-05
15:90753953 T C 0.769217 -1.8421e-05
15:90756292 G A 0.239702 -1.3956e-05
15:90762595 G T 0.035898 -8.9742e-05
15:90764219 A G 0.286931 -3.9467e-05
15:90767489 C T 1.312303 -7.9176e-05
15:90775643 A G 0.311089 4.8535e-06
15:90775700 A G 0.974589 -3.8956e-05
15:90776375 C T 1.008660 -3.8440e-05
15:90785060 T C 0.325435 8.7411e-06
15:90788908 C T 0.850971 7.9698e-06
15:90796558 A G 0.522988 6.9648e-06
15:90799320 T C 0.044490 4.5650e-05
15:90800449 T C 0.521041 1.0841e-05
15:90806029 C T 0.169961 -4.8744e-06
15:90809633 A G 1.929473 -6.0656e-05
15:90814664 T C 0.195696 -2.4957e-06
15:90815997 A G 0.041305 -1.2125e-05
15:90818641 C G 0.503637 1.8945e-05
15:90838350 T C 0.291861 3.6573e-05
15:90845500 T G 0.269852 4.1263e-07
15:90849983 C T 0.052078 -7.0961e-05
15:90853337 G A 0.951495 9.0127e-05
15:90869009 C T 0.258472 -4.6833e-05
15:90875633 A G 0.092751 7.0512e-05
15:90877591 C T 0.980743 3.2420e-06
15:90881792 G T 0.721440 3.8264e-05
15:90886772 G T 0.060111 3.3507e-05
15:90895359 C G 0.238326 -2.5577e-05
15:90897952 T C 0.393103 -3.2372e-07
15:90903311 G A 0.942761 -3.1273e-05
15:90903502 A G 0.214427 -1.8699e-05
15:90916387 G A 0.257985 -4.9179e-05
15:90920166 A G 0.567052 -5.3984e-05
15:90920521 A G 0.101829 -4.7763e-05
15:90929563 T C 0.915614 -3.7386e-05
15:90937051 A T 0.911686 -1.3084e-05
15:90938232 A G 0.910761 -1.4608e-05
15:90946757 G A 0.272607 5.3065e-06
15:90949904 G T 0.274234 -3.2764e-05
15:90954235 A C 0.033733 -1.5683e-04
15:90962971 A G 0.158367 -2.9571e-05
15:90966936 A G 1.889115 -4.5781e-05
15:90978080 C T 0.088979 -6.6718e-06
15:90984854 G T 0.024077 9.7880e-05
15:90990254 G A 0.038167 -7.1118e-05
15:90991456 G T 0.075321 -6.3237e-05
15:90993349 T C 0.271254 -4.0921e-05
15:90995471 T C 0.670692 -2.4319e-05
15:91008536 C T 0.396206 -6.5023e-06
15:91009484 A G 1.026372 -2.1409e-05
15:91012166 G A 0.057297 -4.1316e-05
15:91017232 A G 1.895214 -5.5418e-05
15:91033849 G T 0.045866 -6.1154e-05
15:91074176 G A 0.072315 4.7167e-05
15:91079863 C A 1.397520 -3.8791e-06
15:91080553 A G 1.812970 3.2290e-05
15:91083353 A G 1.099099 1.4703e-05
15:91084509 T C 0.028478 -3.3584e-06
15:91094064 C T 0.899099 9.6009e-06
15:91097161 G A 0.108116 5.9975e-06
15:91103299 G T 0.027462 1.0566e-05
15:91105869 A G 0.143242 -9.1251e-06
15:91108674 C A 0.153193 -2.9296e-05
15:91114376 G A 1.371447 1.9874e-05
15:91116532 T C 0.048530 -4.6556e-05
15:91128237 G A 0.101183 1.2106e-04
15:91135332 G C 0.243418 1.4939e-04
15:91135411 T C 1.695896 2.6523e-05
15:91135689 T C 0.065499 -3.3932e-05
15:91137831 G A 0.174472 -1.6794e-05
15:91143253 C A 1.430448 9.4117e-06
15:91143801 T C 0.045191 4.9347e-05
15:91147512 G A 1.007968 -3.0774e-06
15:91155454 G C 0.589568 -1.2512e-06
15:91160507 A T 0.479239 4.4034e-07
15:91168261 G A 0.143621 -3.3024e-05
15:91173626 C T 0.385735 -1.5638e-05
15:91184174 T C 0.057278 -6.7775e-05
15:91185994 T C 0.482007 -2.9166e-05
15:91186950 T C 0.071926 2.9784e-05
15:91187576 G A 0.030676 -2.9452e-05
15:91189400 T C 0.066554 6.2207e-05
15:91195039 G A 0.482702 -2.2274e-05
15:91199000 G A 0.100706 -3.6148e-05
15:91221307 T C 0.391892 -4.1840e-05
15:91221504 C T 0.116555 -2.9952e-05
15:91225503 A C 0.033558 6.8528e-06
15:91227472 A C 0.513400 1.9868e-05
15:91235390 T C 0.057106 4.7839e-05
15:91241740 C T 0.581963 7.1370e-06
15:91253593 T C 0.130379 6.7423e-06
15:91254625 T C 0.562976 -3.6964e-06
15:91256699 A G 0.027186 -9.8329e-06
15:91260100 T C 0.034071 3.3292e-05
15:91274575 T G 0.527483 4.4042e-05
15:91279053 G T 0.106613 -3.3139e-05
15:91287412 G A 0.415528 4.8173e-05
15:91289428 A G 0.064662 -9.3981e-06
15:91289835 T C 0.027488 -7.4558e-05
15:91293809 G A 0.065752 3.3625e-06
15:91299840 G C 0.170821 3.0349e-06
15:91306067 C A 0.074230 -7.2432e-05
15:91310531 T C 0.035320 7.9303e-05
15:91310732 C A 0.161067 1.9058e-05
15:91311017 T C 1.501495 1.3817e-05
15:91313316 C T 0.216131 -2.5915e-05
15:91326099 T C 0.149808 -1.4558e-05
15:91327243 G A 0.067596 -7.2493e-05
15:91329819 C T 0.048394 -1.0930e-05
15:91338756 G A 0.572580 1.7840e-04
15:91343156 G T 0.357929 3.9352e-05
15:91349957 A C 0.104513 -4.3359e-05
15:91351102 A C 0.119148 6.2214e-05
15:91351868 C A 0.824002 3.3286e-05
15:91354521 A G 0.150398 -2.7356e-06
15:91356089 A G 0.075279 -4.1648e-05
15:91356253 C A 1.385332 7.8543e-06
15:91357554 C A 0.034804 4.7877e-05
15:91359755 G A 1.236447 8.9060e-06
15:91363303 G A 0.346439 -3.2090e-05
15:91366130 C G 0.355559 3.1153e-05
15:91367727 C T 0.135909 2.8922e-04
15:91370205 G C 0.417394 4.2596e-05
15:91377250 G C 0.195290 -4.7039e-05
15:91377320 G C 0.091420 -1.1090e-04
15:91378285 A G 0.059686 -7.1545e-05
15:91379999 T C 0.635729 -1.1202e-04
15:91380786 G T 0.445983 1.2172e-05
15:91382995 T C 0.695893 -2.0215e-04
15:91397701 A T 0.200149 -2.1846e-04
15:91397733 A C 0.169974 -6.1301e-05
15:91400208 G T 0.933319 8.1141e-05
15:91404705 A G 0.672539 8.5144e-05
15:91406188 A G 1.195936 7.6235e-04
15:91416565 T C 0.227063 6.4706e-05
15:91417850 T C 0.074925 -4.0973e-05
15:91420552 T C 0.111888 1.8617e-04
15:91426560 A G 1.112465 2.4471e-05
15:91429176 T G 0.652260 3.8847e-03
15:91439168 T C 0.029345 -7.8598e-05
15:91441673 A G 0.704903 -2.8254e-03
15:91445276 C T 0.035525 5.4011e-05
15:91449015 G A 0.558006 -6.4489e-05
15:91449702 T A 0.025109 5.0707e-05
15:91449962 T C 0.061056 -5.8175e-05
15:91450441 A G 0.725721 -4.4729e-05
15:91452595 G A 0.577705 -4.0578e-05
15:91453186 C A 0.090180 2.6590e-05
15:91456607 G A 0.021941 1.5164e-05
15:91459475 A G 0.152755 -9.8153e-06
15:91461545 A G 0.128223 1.3951e-06
15:91465649 T C 0.041747 -5.7730e-06
15:91474738 C G 0.539363 -3.6526e-05
15:91483392 G A 0.541177 -4.7543e-05
15:91484259 A G 0.128960 2.5875e-05
15:91490874 A G 0.144384 2.7690e-05
15:91491692 T C 0.041659 1.3741e-04
15:91492877 T C 0.241484 5.4724e-05
15:91493972 A G 0.045230 -4.9998e-06
15:91496242 T C 0.045658 -1.1022e-05
15:91499813 A G 0.410266 -2.7524e-05
15:91499986 T G 0.172596 2.3676e-05
15:91504900 T C 0.023687 7.3196e-05
15:91506368 T G 0.030137 6.7305e-06
15:91511260 G A 0.714598 1.3435e-04
15:91511749 C T 0.026592 1.5201e-05
15:91513674 C T 0.137130 3.3129e-05
15:91519846 T C 0.097142 -6.2611e-06
15:91521337 A C 0.600708 3.3753e-05
15:91523222 C T 0.060251 -5.7054e-05
15:91525197 T C 0.390428 -1.0393e-05
15:91533068 C T 0.119872 3.4097e-05
15:91536225 A G 0.324283 -7.1087e-06
15:91538767 T A 0.108794 -5.5467e-05
15:91538920 T C 0.254561 -3.4073e-05
15:91543761 T C 0.771110 2.2260e-05
15:91544185 G A 0.166465 -2.2153e-05
15:91544900 T C 0.203862 4.8978e-05
15:91561446 C T 0.744021 3.3247e-05
15:91562676 C G 0.026177 -1.0243e-04
15:91570879 T C 0.058534 -5.7183e-05
15:91571086 A C 0.142209 5.7639e-05
15:91573419 T G 0.091770 6.0100e-05
15:91575366 T G 0.110618 5.9255e-05
15:91575419 A G 0.306383 -6.1655e-06
15:91578240 A G 0.562914 -1.0224e-05
15:91580593 A C 0.279122 1.5812e-05
15:91581656 T C 0.049881 5.2380e-05
15:91584172 A C 0.171424 -1.6979e-05
15:91585411 C T 0.111537 -9.4686e-05
15:91586112 C T 0.103523 1.6470e-04
15:91586210 G C 0.213749 -3.1714e-05
15:91586775 C T 0.428274 1.0574e-04
15:91588040 A G 0.189575 2.2317e-04
15:91588547 C T 0.858492 -5.0128e-05
15:91592332 A G 1.279115 -2.2134e-05
15:91593190 G A 0.654243 4.2228e-05
15:91593736 C G 0.876869 -5.5889e-05
15:91593843 G A 0.343907 -3.4308e-06
15:91593988 C G 1.033220 -7.5831e-05
15:91594955 T C 1.154485 -1.1123e-04
15:91597561 A G 0.303169 -1.3393e-05
15:91601184 G A 0.519739 7.7933e-05
15:91601687 C T 0.141765 -7.9892e-05
15:91601963 C G 1.346588 5.0490e-06
15:91604402 A G 0.039345 4.4822e-06
15:91607594 A G 0.066314 5.5486e-05
15:91609153 A G 0.057440 -4.5121e-06
15:91611049 G A 0.843302 -6.8837e-05
15:91614527 A C 1.337516 -2.9413e-05
15:91617539 T C 0.057401 1.1313e-04
15:91623345 A G 0.090751 -3.5003e-06
15:91626263 C T 0.045953 -3.2094e-05
15:91645528 T C 0.860319 -1.7463e-04
15:91646049 A G 0.051452 5.6720e-05
15:91647440 G T 1.152239 -8.9489e-05
15:91653821 T C 0.059319 2.7136e-05
15:91654229 G T 0.104760 -1.3623e-04
15:91656488 A G 0.054616 1.7603e-05
15:91657071 G A 0.137068 -1.3046e-06
15:91659842 A G 0.981308 -1.7347e-04
15:91662716 C T 1.090011 -1.5681e-04
15:91665685 A C 0.139132 2.8946e-05
15:91668312 G C 0.109697 -5.8132e-06
15:91671076 A G 1.816618 6.9877e-05
15:91684287 G A 0.241896 4.2200e-05
15:91694413 C T 0.064616 2.5578e-05
15:91699438 G A 0.083734 1.3011e-04
15:91701104 C T 0.587575 -1.6036e-05
15:91702229 T C 0.148707 1.8994e-05
15:91704124 A G 0.741697 -7.7012e-06
15:91704167 T C 0.036979 1.9570e-05
15:91711748 T C 0.173661 5.5690e-06
15:91713175 G A 0.023918 -2.8156e-05
15:91717352 T C 0.632922 -7.0246e-06
15:91727125 A G 1.322650 -2.7309e-05
15:91729782 A G 0.108697 2.5817e-05
15:91731905 T C 0.677836 -2.9085e-05
15:91744509 C T 0.827057 1.0333e-04
15:91744815 T C 0.336078 -4.5380e-06
15:91745246 G C 0.650747 7.6571e-05
15:91753863 T C 0.087450 -4.7551e-05
15:91754236 C T 0.244616 1.0516e-04
15:91755854 A G 0.046398 8.1541e-05
15:91765766 G A 0.831909 2.1131e-05
15:91770370 C G 0.062159 -3.6657e-05
15:91773107 T C 0.065886 7.0018e-06
15:91783311 C A 0.527964 1.9731e-05
15:91783717 T C 0.163700 2.0079e-05
15:91784528 C T 0.024324 2.1299e-05
15:91784856 C T 0.336675 3.8256e-05
15:91790619 G A 0.043694 4.4494e-05
15:91792178 C G 0.525192 -4.0693e-05
15:91795921 G A 0.070001 -3.7880e-05
15:91797866 C T 0.350337 1.1283e-06
15:91798199 T C 0.092484 -8.5702e-05
15:91798573 T G 0.233749 -9.5413e-05
15:91808322 A G 0.087064 -2.8994e-06
15:91812453 G A 0.691452 1.0776e-05
15:91817813 T G 0.673773 -6.5148e-06
15:91819789 T C 0.602519 -1.3167e-05
15:91821342 A G 0.248131 -3.2728e-05
15:91822913 C A 1.888310 -4.4523e-05
15:91823828 A G 0.046797 -3.3746e-05
15:91827271 G A 0.024402 -2.0317e-05
15:91827438 A G 0.156634 6.6275e-05
15:91835070 C T 0.038991 6.9125e-05
15:91836373 G A 0.172518 1.0885e-05
15:91836645 A G 0.048686 -5.3472e-05
15:91836884 G A 0.073529 -4.9673e-06
15:91847999 G T 0.232617 -3.4357e-05
15:91848169 T C 0.113822 -2.4829e-06
15:91850029 T C 0.291141 1.0733e-06
15:91855581 G A 0.506639 -1.0091e-06
15:91855708 G A 0.054350 1.1444e-04
15:91857537 T C 0.144449 1.5333e-04
15:91860733 G A 0.033233 -4.6078e-05
15:91877548 A G 0.123907 -1.3606e-05
15:91886851 A G 0.040523 1.9217e-05
15:91886993 T C 0.028472 -3.9976e-05
15:91889397 G T 0.082176 2.9801e-04
15:91893855 A G 0.038712 9.1264e-06
15:91895484 A G 1.030874 5.8812e-05
15:91898319 T C 0.108392 3.4951e-05
15:91903314 C A 0.057424 1.0436e-04
15:91904138 G A 0.073805 -7.3935e-05
15:91904309 T C 0.118593 6.2808e-05
15:91905595 T C 1.049144 5.1336e-05
15:91906902 G A 0.060650 1.5614e-05
15:91909875 T C 0.368075 2.5013e-05
15:91912757 G A 1.228287 -2.3754e-06
15:91916854 T G 0.191022 6.9547e-06
15:91918150 T C 0.066859 -2.2963e-05
15:91918404 C T 0.823866 -2.9633e-05
15:91919538 G A 0.743430 -6.2232e-05
15:91920206 C T 0.711563 9.4921e-05
15:91927358 C T 0.053182 2.7311e-05
15:91928164 A G 0.076249 -2.3612e-05
15:91928446 G A 1.551525 4.1764e-05
15:91929208 A G 0.037170 -6.2535e-05
15:91935924 T C 0.167302 -6.8428e-06
15:91938149 T C 0.105714 -3.2470e-04
15:91943829 T C 0.500488 -1.0122e-05
15:91947614 A G 1.159295 1.3303e-05
15:91952793 T C 0.062279 2.6668e-05
15:91953667 A G 0.148896 5.3091e-05
15:91956820 A G 1.003045 -3.7441e-05
15:91965264 T C 0.123046 5.9697e-05
15:91970600 A T 0.033681 2.6025e-05
15:91972812 A G 0.099012 -4.0513e-05
15:91973686 C A 1.701650 2.4102e-05
15:91976182 A C 0.082799 -6.3532e-05
15:91988574 G A 1.005248 1.3447e-04
15:92006998 C T 1.264074 7.5558e-05
15:92007797 T C 0.347136 -3.9639e-05
15:92008265 C T 0.111563 1.7936e-05
15:92009171 A G 0.435836 2.3624e-06
15:92010200 G A 0.471394 6.9390e-06
15:92010377 G A 0.053844 -5.2132e-05
15:92012494 T C 0.057255 3.3783e-05
15:92012816 C T 0.264957 -6.4662e-05
15:92013592 T C 0.443597 -2.1327e-05
15:92014055 G C 0.202376 4.7166e-05
15:92014756 T C 0.716957 1.4785e-06
15:92022658 G A 1.450153 -5.3979e-05
15:92022758 T G 0.465600 -5.3996e-05
15:92024872 G T 0.197465 -2.1285e-05
15:92025667 C T 0.044006 -5.0080e-05
15:92030179 T C 0.113403 1.2837e-05
15:92032008 A G 0.862653 -6.9932e-06
15:92033788 G A 0.240663 -2.4023e-05
15:92034471 G A 1.949405 -5.2701e-05
15:92040081 G A 1.157825 6.2139e-05
15:92040493 C T 0.230588 -1.0265e-05
15:92040919 A G 0.189776 -1.3694e-05
15:92041560 A G 0.096405 7.1183e-05
15:92043537 T C 0.152414 -1.5842e-05
15:92051652 T C 0.060179 3.0781e-04
15:92054139 C T 0.877755 2.6383e-05
15:92055605 A G 0.359035 2.3041e-05
15:92058631 G A 0.325874 -2.9465e-05
15:92060472 G A 0.093861 2.8966e-05
15:92064780 A G 0.031763 -7.6544e-05
15:92067269 C G 1.154589 1.3578e-05
15:92068636 A G 0.079398 1.1437e-06
15:92069174 T G 0.052403 -7.8523e-06
15:92071958 C G 1.211571 -4.2059e-06
15:92073658 C T 1.215109 -5.4896e-06
15:92079758 T C 0.378968 1.7313e-05
15:92083295 G A 0.923339 6.3908e-07
15:92086045 A G 0.049501 1.7532e-05
15:92088299 T C 1.294795 2.4081e-05
15:92088579 A G 0.024911 -6.9557e-05
15:92090795 G A 1.306831 1.2308e-05
15:92091172 T C 0.516341 -6.9668e-06
15:92091462 C T 0.423723 -6.3282e-05
15:92092773 G A 0.087473 -4.6140e-05
15:92093517 G A 0.654892 -5.7834e-05
15:92098706 A G 0.095587 -9.3622e-06
15:92106293 C T 0.058511 6.7619e-05
15:92116189 T C 0.078294 -3.3197e-05
15:92119390 C A 0.373151 -4.2536e-05
15:92119411 C T 0.097119 -9.2390e-05
15:92120170 G A 0.179471 3.0935e-06
15:92127287 G A 0.039605 -3.7919e-05
15:92127701 C A 0.080420 -2.6322e-05
15:92127745 G A 0.062624 5.5866e-05
15:92129728 T G 0.044405 6.5223e-05
15:92130058 T C 0.110479 -2.8934e-05
15:92131770 G T 0.221568 4.7935e-06
15:92133358 G A 0.023308 -5.2781e-05
15:92134511 G A 1.868651 -6.3893e-05
15:92138058 T G 0.112887 -6.2134e-06
15:92138801 C T 1.338113 2.2748e-05
15:92142766 A C 0.183794 -2.1635e-05
15:92149091 C T 0.252649 -3.9244e-05
15:92150084 T C 0.074815 -1.2734e-04
15:92150717 A C 0.052873 -2.7917e-05
15:92152779 T C 1.631643 -2.0122e-05
15:92153206 A G 0.059868 -8.9169e-05
15:92158535 T C 1.209763 1.5954e-05
15:92158614 G A 0.243769 -1.4334e-05
15:92158651 A G 0.072977 2.1283e-05
15:92163703 A G 0.063562 -4.7077e-05
15:92164015 C A 1.699596 -4.4386e-05
15:92164115 T C 1.003898 6.0265e-05
15:92164894 T G 1.891131 -9.6443e-05
15:92165295 C T 0.033292 3.3859e-05
15:92169340 G A 0.391441 -8.2515e-06
15:92169422 T C 0.169399 3.0569e-05
15:92169652 A G 0.060520 4.0450e-05
15:92169857 C T 1.061715 8.4542e-06
15:92170382 C A 0.445161 -5.1271e-06
15:92176277 G A 0.148987 1.1370e-04
15:92181221 A G 0.250468 2.4414e-05
15:92193314 C T 0.169548 -1.0674e-03
15:92196312 T C 0.106980 2.4038e-04
15:92198352 T C 0.207527 3.9281e-05
15:92207114 A G 0.721810 5.6658e-05
15:92208183 T C 0.067450 -2.5621e-05
15:92211741 G A 0.218842 -2.0717e-05
15:92211774 A G 1.049780 -1.2910e-05
15:92217321 G A 0.583726 -2.9556e-05
15:92218223 C T 0.097528 -3.8888e-05
15:92219670 G A 0.093909 -7.1767e-05
15:92222414 T G 0.138694 -3.2448e-05
15:92222581 G T 0.142216 3.6740e-05
15:92235954 C T 0.517074 -6.6807e-06
15:92243390 G T 0.539954 -4.3556e-06
15:92246159 G A 0.030085 6.2184e-05
15:92246234 A T 1.215320 -1.5378e-06
15:92246643 A G 0.170512 3.9654e-06
15:92249722 C T 0.083802 -5.1415e-05
15:92250086 C A 0.255781 -1.1522e-04
15:92252476 C A 0.682757 6.2974e-06
15:92264059 A C 1.009345 -7.2635e-06
15:92278749 T C 1.547588 -2.2175e-06
15:92280440 C A 1.704344 2.7555e-05
15:92281590 G A 0.107791 4.9016e-05
15:92286170 T C 0.262484 3.4517e-05
15:92288419 T C 0.157958 9.3187e-06
15:92288866 G A 0.047596 3.0970e-05
15:92291133 A G 0.072361 -9.1726e-06
15:92295863 A G 0.221477 9.7499e-06
15:92301940 A G 0.025034 -3.7837e-05
15:92302082 A G 0.025736 -1.3166e-04
15:92302770 T C 0.050760 1.9320e-04
15:92304261 T C 1.074178 -3.6263e-06
15:92307483 A G 1.966157 6.2772e-06
15:92310037 G A 1.128207 -2.1927e-05
15:92321261 A G 0.187514 -6.5478e-05
15:92324062 C A 0.060806 1.0467e-04
15:92324100 C T 0.035979 -4.7108e-05
15:92327069 G A 0.814914 -1.6625e-07
15:92327994 G C 0.048602 -5.8143e-05
15:92332876 G A 0.272309 4.1717e-05
15:92334591 C A 0.167091 2.3958e-04
15:92338050 A G 0.124416 -1.2458e-05
15:92344698 A G 0.023590 7.1396e-06
15:92349860 G T 0.205800 8.4131e-05
15:92359706 C T 0.054899 -7.6610e-06
15:92361475 G T 0.203561 9.2379e-05
15:92372194 T C 0.027852 1.9560e-04
15:92375978 A G 0.033451 3.3895e-05
15:92378017 C T 0.144316 4.5505e-04
15:92381843 T C 0.074587 8.5318e-05
15:92391437 G T 0.944468 -1.9865e-05
15:92397894 C G 0.518142 -4.0531e-06
15:92404030 A G 0.045317 6.5309e-05
15:92407521 C T 0.035687 9.0081e-06
15:92410259 G A 0.533611 -1.4473e-05
15:92414081 A G 0.744614 3.9821e-05
15:92415914 A G 0.465688 -2.3839e-05
15:92420384 C T 0.466755 -2.9820e-05
15:92422210 G C 0.171038 -4.0905e-06
15:92422728 A G 0.054447 -5.6033e-05
15:92423329 A G 1.304215 -3.8694e-05
15:92425123 A G 1.534274 -1.0902e-05
15:92431157 G A 0.786998 2.9302e-05
15:92431925 A G 0.327162 2.0056e-05
15:92437548 C T 0.246502 1.7162e-05
15:92440277 A G 0.098561 9.1428e-05
15:92449426 T C 1.258583 -3.2638e-05
15:92449569 G A 0.212405 1.8931e-05
15:92462187 A G 0.209913 -4.9390e-06
15:92466080 A G 1.951414 2.0629e-06
15:92471037 A G 0.069969 1.3494e-05
15:92473871 A G 0.040793 -1.7796e-05
15:92474285 G T 1.384748 1.1515e-05
15:92474411 T C 0.026330 1.0777e-04
15:92477442 A G 0.086340 8.1136e-06
15:92477919 G A 1.515234 7.5249e-06
15:92487712 A G 0.099333 -4.3759e-05
15:92487758 A G 0.625096 -1.0396e-05
15:92490859 G T 0.190987 7.6212e-06
15:92498395 C T 1.138853 4.4928e-05
15:92499448 G A 0.195998 1.0670e-05
15:92505227 G T 0.664873 3.7126e-06
15:92509916 G A 0.617021 -3.0183e-07
15:92512974 A G 1.153842 -4.5242e-06
15:92527113 T C 0.042234 -1.7860e-05
15:92531742 C T 0.356776 1.6823e-05
15:92532377 C T 0.271679 6.3394e-04
15:92533914 A G 1.335114 2.5117e-05
15:92534973 T C 0.064535 1.3687e-04
15:92536417 G T 0.443642 8.3263e-05
15:92544015 T C 0.154131 -1.4233e-04
15:92544668 G A 0.134900 8.4588e-06
15:92546079 C T 0.414625 9.0176e-05
15:92546482 T C 0.304611 3.4307e-05
15:92546591 C G 0.305172 6.6768e-05
15:92547809 C A 0.694500 1.4451e-05
15:92552029 C T 0.793259 1.7532e-05
15:92555344 A G 0.065710 2.5369e-05
15:92559066 G A 0.202321 -3.8032e-05
15:92560556 C T 0.145549 2.0344e-05
15:92560937 C G 0.244233 -1.1764e-05
15:92561980 C A 0.434853 8.9897e-06
15:92563417 C T 0.329486 2.1794e-04
15:92567749 T C 0.025366 1.6857e-04
15:92568329 G A 0.029523 -4.4684e-04
15:92570472 C A 0.101008 -2.9472e-05
15:92571631 C G 0.037680 6.3197e-05
15:92572721 A G 0.049436 2.6640e-05
15:92574827 T C 0.688648 3.3246e-05
15:92575841 C T 1.409455 1.2501e-05
15:92576054 G T 0.278846 2.3629e-06
15:92576926 C A 1.590639 9.3483e-05
15:92580351 G A 1.035012 2.0057e-05
15:92585201 G A 0.069933 -2.5904e-05
15:92587324 C T 0.207163 -5.0120e-05
15:92595717 T G 1.601035 -4.2185e-06
15:92601966 A G 0.303410 1.3626e-04
15:92602094 T C 0.060858 -2.1378e-05
15:92604314 A G 0.065963 -4.7463e-05
15:92605077 G A 0.201506 -5.1859e-05
15:92610124 T C 0.112079 -2.3924e-06
15:92613456 G A 1.049598 8.0558e-07
15:92632953 T C 1.282345 8.0897e-05
15:92635895 A C 0.045314 3.6458e-05
15:92637023 C T 0.087337 5.2681e-05
15:92637656 G A 0.813869 -2.1335e-06
15:92641924 T C 0.615904 4.3112e-05
15:92647645 C G 1.632480 -2.1648e-05
15:92647684 C A 0.027712 6.3200e-05
15:92651181 A G 0.556497 5.1781e-05
15:92654946 G A 0.072779 -1.1604e-05
15:92657373 C T 1.434022 3.2132e-05
15:92659800 A G 0.051760 1.0424e-05
15:92660774 T C 0.089797 -3.4005e-06
15:92660837 A G 1.638680 -1.3502e-05
15:92661648 C T 1.801574 1.4369e-04
15:92669184 A G 0.219153 -3.0903e-04
15:92669892 T C 0.119531 -6.2937e-05
15:92670969 T C 0.069368 3.7132e-05
15:92671256 G A 1.014203 -1.5354e-05
15:92672853 G A 0.163979 5.0389e-05
15:92677196 A G 0.346935 -7.0528e-06
15:92678570 T C 0.070277 -5.8090e-05
15:92680070 G T 0.180211 1.5357e-05
15:92685078 A G 0.779652 -8.2060e-06
15:92685831 A G 1.510112 -1.3773e-04
15:92686345 C A 0.874169 8.1589e-06
15:92687783 A G 0.692708 -6.6693e-06
15:92688094 A G 0.037417 2.0935e-04
15:92689112 G A 1.277531 4.1590e-05
15:92689150 G C 0.114757 -7.2459e-06
15:92694917 A G 0.057317 5.8261e-05
15:92697583 A G 0.372599 2.6474e-05
15:92702401 G A 0.176251 1.6118e-05
15:92705797 C A 0.021117 1.2412e-05
15:92707970 A G 1.268807 8.0302e-05
15:92714296 T G 0.653753 6.5784e-05
15:92717554 C T 0.953083 4.6302e-05
15:92725500 T C 0.320200 -3.7692e-05
15:92726702 A G 1.105734 -3.3967e-05
15:92731659 A G 0.114319 2.2249e-05
15:92737908 G A 0.021062 3.0031e-06
15:92741192 A G 1.233717 -3.9505e-06
15:92744297 A G 0.121846 -1.4294e-05
15:92745295 A C 0.040588 -1.1928e-04
15:92747793 A G 0.168487 -2.0160e-06
15:92760101 A G 0.604671 -6.5851e-05
15:92764464 A G 0.153203 -5.5879e-05
15:92774746 A G 0.948120 3.6716e-05
15:92774989 C T 0.480771 2.1251e-05
15:92775768 T G 0.038706 -2.7540e-06
15:92814751 G A 0.614794 4.5531e-05
15:92816774 A G 0.067684 3.8743e-05
15:92817293 C T 0.342823 -7.7730e-06
15:92819338 T C 0.084260 -1.0895e-04
15:92820773 T C 0.036482 -1.4405e-04
15:92825832 G A 0.948045 2.0725e-05
15:92826327 A G 0.025541 1.6001e-06
15:92849362 C A 0.806865 -1.3325e-05
15:92850376 A G 0.819984 -1.4508e-05
15:92857048 G C 0.142018 -1.0660e-05
15:92857466 A G 0.065353 4.0673e-06
15:92858468 C A 0.162213 9.4868e-05
15:92863155 C A 0.467654 -3.4816e-04
15:92865931 A C 1.972830 3.3933e-05
15:92868931 A C 0.121320 4.8774e-05
15:92869150 A G 0.093916 -5.9475e-05
15:92869761 A G 0.118730 -3.3840e-05
15:92870858 C T 0.040848 -1.4853e-05
15:92872503 G A 0.537347 -1.2775e-04
15:92879445 A G 0.032295 1.0859e-05
15:92880955 T C 0.028287 -6.2417e-05
15:92881342 C T 0.565744 2.8096e-05
15:92881706 T A 1.346130 1.5931e-07
15:92883840 C T 0.067174 3.5014e-05
15:92885057 T C 0.275665 -3.2305e-06
15:92886221 A C 0.031967 1.6128e-05
15:92886933 G T 0.094046 7.9691e-05
15:92888842 G T 0.699486 -1.5719e-04
15:92889765 G A 0.933709 -1.7368e-04
15:92893134 T G 0.022814 -2.2567e-05
15:92899677 C G 0.822237 -3.5363e-04
15:92903342 T A 0.085759 1.9914e-06
15:92905319 C T 0.336448 3.3459e-05
15:92909224 T C 1.143508 4.9491e-05
15:92918190 T G 0.301274 7.3801e-06
15:92918613 G C 0.386835 -3.8055e-05
15:92921027 T C 1.549496 -8.1100e-05
15:92921291 C T 0.117594 -2.1984e-05
15:92921824 A G 0.049540 6.6562e-05
15:92922095 C T 0.057109 4.5018e-05
15:92923247 T C 0.040406 6.0935e-05
15:92926357 A G 0.215739 1.4103e-05
15:92929409 A G 0.060446 5.2316e-05
15:92935372 T C 0.111797 -2.1414e-06
15:92935447 A C 1.698168 -1.2097e-06
15:92936584 A G 0.136163 4.3324e-05
15:92939088 T G 0.163524 -4.1064e-06
15:92942306 G A 0.020792 -4.0789e-06
15:92945117 T G 0.151424 -3.9787e-07
15:92945975 C T 1.101388 6.6467e-05
15:92947401 T C 0.162726 -2.1029e-04
15:92951142 G A 0.834106 1.2981e-04
15:92952633 A G 0.296448 -2.1253e-05
15:92962430 A G 0.033684 1.2234e-04
15:92964428 C G 0.022104 9.6473e-07
15:92968248 C A 0.025317 -9.6112e-06
15:92973815 T C 0.050481 4.2315e-05
15:92973965 A G 0.163998 4.8507e-05
15:92976045 A G 1.001905 9.6014e-05
15:92978789 C T 1.037274 6.1495e-05
15:92982265 G A 0.975034 2.0311e-05
15:92986870 C A 0.649053 3.1393e-05
15:92986916 G A 0.253854 -2.7795e-05
15:92989647 T C 0.832191 -2.9846e-05
15:92990342 A G 1.118123 -6.4397e-05
15:92994407 G A 0.362716 -7.3786e-05
15:92996007 A G 0.547838 4.2329e-05
15:92996591 C A 0.969006 6.2787e-05
15:93000995 A G 0.110469 -5.5015e-05
15:93001329 C T 0.060335 -3.5002e-05
15:93002182 T C 0.723576 5.3217e-05
15:93006509 C A 0.113614 5.8725e-06
15:93011237 A G 0.060738 -2.9292e-05
15:93013095 C T 1.365845 -6.7089e-06
15:93013194 T C 0.175949 3.3961e-05
15:93015230 A C 0.063114 2.3551e-05
15:93015427 A G 0.571275 -1.1624e-05
15:93015721 G A 0.044087 1.2194e-05
15:93016946 G A 0.031971 -4.5983e-05
15:93019165 T C 0.236881 2.4447e-05
15:93019310 C T 0.100453 1.2397e-05
15:93021835 A G 0.144712 -2.3245e-05
15:93024564 G A 1.348201 -3.3869e-05
15:93029818 T C 0.036758 -2.7062e-05
15:93033043 A G 0.473880 -1.4096e-06
15:93033907 C T 0.026346 -5.1842e-05
15:93037698 G A 0.176997 1.4218e-05
15:93039091 A C 0.584274 -4.0804e-06
15:93040277 C G 1.863850 -1.6508e-05
15:93046042 T C 0.053854 3.0683e-05
15:93047192 A G 0.698856 -3.2374e-06
15:93049792 A G 0.221130 -2.0248e-05
15:93052109 C T 1.433340 -2.7879e-05
15:93053681 C T 1.434343 -1.9499e-05
15:93061404 C T 1.004937 1.5369e-05
15:93063917 T C 0.548412 2.1104e-05
15:93071954 T C 0.424505 -2.4486e-05
15:93072167 G A 0.804745 -4.0914e-07
15:93073841 T G 0.242360 3.2006e-05
15:93074890 A C 1.250962 -1.5300e-05
15:93084398 A G 0.131872 -3.3833e-05
15:93084717 C T 0.502001 -4.3222e-05
15:93084746 T C 0.041098 1.5934e-04
15:93091052 C A 0.102481 1.8826e-05
15:93092735 A G 0.378250 -8.8951e-06
15:93096539 G C 0.049361 -2.7075e-05
15:93097243 A G 0.069271 5.2617e-05
15:93104065 C A 0.438758 -1.1546e-05
15:93104284 A G 0.071686 -2.0443e-05
15:93104981 C T 0.476304 -2.8395e-05
15:93106083 A G 0.049988 -1.2738e-04
15:93109042 A G 0.139528 1.7991e-04
15:93114282 G A 0.744501 -7.5522e-06
15:93121413 C T 0.696607 -7.2651e-05
15:93121437 G T 0.105247 4.9708e-05
15:93123271 T G 0.031519 2.0307e-05
15:93125888 C T 0.440429 -2.7573e-06
15:93126586 G A 0.195303 3.0570e-05
15:93129329 A G 0.204067 -2.8917e-04
15:93131632 A G 0.125224 3.5988e-05
15:93132231 T C 0.052244 -7.2217e-05
15:93142222 T C 0.059316 -3.3043e-05
15:93143990 A G 0.053620 1.6430e-04
15:93153137 G A 1.432815 4.4577e-06
15:93157633 A G 0.674490 -7.1673e-05
15:93159737 G A 0.617352 -2.1943e-05
15:93164965 A C 1.260627 -3.1964e-05
15:93166790 G T 1.092598 -1.1749e-05
15:93168184 A G 0.297993 -8.8184e-05
15:93170409 A G 0.059047 -2.0441e-05
15:93170804 C T 0.163388 -2.0896e-04
15:93171282 C A 0.120369 3.1711e-05
15:93172591 G A 0.089693 -1.6655e-05
15:93173072 G A 1.758006 3.8390e-05
15:93175323 T G 0.057083 -1.8990e-05
15:93176198 T C 1.151181 -5.2797e-05
15:93179175 C T 0.406313 1.2987e-04
15:93180918 A G 0.046765 -5.1275e-07
15:93182185 T C 0.026661 1.7315e-05
15:93186915 C T 0.036645 7.8127e-06
15:93191827 A C 1.699924 -4.3875e-06
15:93199428 C A 0.087282 -9.0617e-05
15:93199453 G T 0.160064 1.0224e-04
15:93203914 A G 0.223194 -2.4899e-06
15:93211801 C A 0.513442 1.3601e-04
15:93214129 G T 0.084302 -5.4945e-05
15:93215960 C T 0.105052 -4.8918e-05
15:93219646 C T 0.069524 -1.9688e-05
15:93220004 T C 0.076791 -3.3938e-06
15:93223843 A G 1.222165 -2.3196e-05
15:93227141 T C 0.053097 1.1302e-05
15:93235082 T G 0.083851 -4.7390e-05
15:93239388 C T 0.284815 3.2466e-06
15:93246028 T C 1.239997 -9.1469e-05
15:93246436 G A 0.091722 4.7241e-05
15:93246730 T C 1.929648 -1.0782e-04
15:93247709 G A 0.196381 -2.5583e-05
15:93251632 T C 0.775907 5.7606e-05
15:93259750 C T 0.288236 9.1779e-05
15:93260714 G A 0.470452 2.9832e-05
15:93262873 T C 0.059949 -1.1290e-04
15:93263780 C T 0.142602 3.0100e-05
15:93267744 G A 0.486717 1.4814e-05
15:93279000 G A 0.434768 4.3793e-04
15:93284193 T G 0.889145 7.6730e-04
15:93285524 C T 0.028864 5.3454e-05
15:93296823 T C 0.076113 2.1343e-06
15:93297605 C T 0.370775 -4.1212e-05
15:93309300 G T 0.054279 2.0182e-05
15:93309673 G A 0.075074 2.3537e-05
15:93313277 T C 0.787264 -2.9405e-06
15:93319363 A G 0.151963 -1.2014e-04
15:93319605 C T 0.213447 -8.7063e-05
15:93324280 A G 0.072708 1.9604e-05
15:93325099 T C 0.071004 7.5166e-06
15:93328309 A G 0.044480 -2.7075e-05
15:93329998 C G 1.408673 -1.2470e-05
15:93330426 G A 1.316052 -1.7153e-05
15:93335129 T G 0.436976 7.1383e-05
15:93340230 G A 0.026651 -1.7524e-05
15:93340773 T C 0.025492 -3.4329e-05
15:93341108 C T 1.428141 -3.4893e-05
15:93345863 A G 0.056859 3.5585e-05
15:93358259 G A 0.338022 8.2909e-05
15:93363505 G A 0.274850 1.2479e-04
15:93365044 G A 0.022227 -4.0757e-05
15:93365704 G C 0.751486 -6.8472e-06
15:93367410 C T 0.753433 4.1360e-05
15:93369625 G A 0.595998 -2.2972e-05
15:93377637 A G 1.423973 3.7700e-05
15:93380914 A G 0.065434 -1.5330e-05
15:93385604 C T 0.811003 5.1204e-05
15:93388388 C T 0.602671 -1.3061e-05
15:93391348 T C 0.131778 1.6691e-06
15:93400309 G A 0.105578 -3.1440e-05
15:93400566 C T 0.403866 2.4600e-05
15:93402794 G A 0.208160 4.1581e-05
15:93404129 G A 0.058953 -2.0380e-04
15:93409054 G A 0.810640 5.8449e-05
15:93415432 A T 0.122401 2.4519e-05
15:93416999 T C 0.106827 3.3899e-05
15:93431163 T C 1.367208 -2.6259e-05
15:93447996 A G 0.073023 -2.4201e-05
15:93449641 G A 0.092614 3.1689e-05
15:93464509 G A 1.103040 3.9634e-06
15:93467391 T C 0.935387 -3.9746e-07
15:93475990 G T 0.158328 4.5094e-06
15:93479512 T C 0.164264 -2.2951e-05
15:93490756 T C 0.048498 8.2358e-05
15:93494071 T C 0.060981 1.9325e-04
15:93499531 G A 0.032542 -6.8938e-05
15:93508031 A G 0.164391 3.3451e-05
15:93544053 G A 0.781311 2.6473e-06
15:93544446 G C 0.203191 2.2487e-05
15:93545488 A T 0.035265 3.0616e-05
15:93552656 T C 1.667797 2.3149e-05
15:93555199 A G 1.617738 4.0286e-06
15:93555250 G A 0.773261 -4.7118e-06
15:93555717 G A 0.514601 -4.4674e-06
15:93557954 C G 0.062039 4.7768e-05
15:93559335 T C 0.075003 -8.6656e-05
15:93563612 G C 0.047291 -2.6184e-05
15:93563661 C G 1.756263 2.8253e-05
15:93563907 G A 0.291037 1.0099e-05
15:93566154 T C 0.142119 -7.7663e-05
15:93567352 A G 0.094802 -3.0456e-05
15:93567526 A G 0.740353 -1.1940e-04
15:93568008 A G 0.034382 8.3901e-05
15:93568825 T C 0.133280 -2.4960e-05
15:93570786 C G 0.586602 4.7249e-06
15:93572534 T G 0.132875 4.1210e-04
15:93572843 G T 0.257583 7.5637e-05
15:93573633 T C 0.772466 -1.0937e-04
15:93577365 G A 0.135124 1.0377e-04
15:93577383 C T 1.079531 4.3908e-05
15:93579670 T C 0.953592 8.3225e-06
15:93581663 T C 0.025599 6.5370e-05
15:93583030 T C 0.033743 9.3850e-05
15:93583547 T C 0.046820 1.4734e-04
15:93583962 C T 0.067333 -1.5218e-04
15:93584043 G A 1.077200 -6.7416e-04
15:93584422 T C 0.396443 8.6437e-05
15:93585975 T G 0.116198 -1.3859e-05
15:93588030 C T 1.959685 3.4842e-05
15:93589401 C T 0.935244 8.7626e-05
15:93589502 A C 0.115864 7.4800e-05
15:93589837 A G 1.633048 7.1598e-05
15:93591893 C G 0.116013 1.2667e-05
15:93592577 G A 0.250851 4.4852e-06
15:93592932 A G 0.899398 -1.4426e-04
15:93594226 A G 0.084175 -1.3421e-05
15:93595855 C T 1.156254 -7.1258e-05
15:93599637 A G 0.778387 1.4273e-05
15:93601573 A G 0.032487 1.7825e-05
15:93602035 C T 0.062133 -3.4018e-05
15:93603608 C A 1.121141 -4.1723e-05
15:93603862 C T 1.252026 -2.7085e-05
15:93606886 A G 0.343897 5.1194e-05
15:93609617 G A 1.105795 -2.2609e-06
15:93611369 C T 0.029864 -1.4505e-04
15:93611520 G A 0.184187 1.9002e-05
15:93616447 A G 0.188416 1.2287e-04
15:93616785 C A 0.030409 -1.4243e-05
15:93616933 G C 1.073078 -2.7730e-05
15:93616975 G A 1.078758 -1.8933e-05
15:93617995 A G 0.118129 2.4684e-05
15:93619271 A G 0.073448 -1.9916e-05
15:93619712 T C 0.464824 1.6680e-05
15:93619788 C T 0.053720 5.0674e-05
15:93622457 C A 0.027138 7.2683e-06
15:93623183 G A 1.289433 3.8835e-06
15:93624680 T C 0.072400 2.0982e-05
15:93625213 G C 0.840867 -5.2536e-05
15:93625509 T C 0.276035 3.8418e-05
15:93625916 G T 1.902786 2.1481e-05
15:93629642 T C 0.025430 -3.4344e-05
15:93634712 C T 0.045824 4.7164e-05
15:93635765 C G 0.208861 2.2459e-06
15:93636440 G T 0.653227 1.5376e-05
15:93638401 C G 0.446177 2.0547e-05
15:93643745 G A 0.469190 1.4231e-05
15:93645548 C G 0.115795 2.3312e-05
15:93652683 G A 0.125247 2.4197e-05
15:93652822 C G 0.566205 1.0281e-04
15:93653280 A G 0.280397 1.1634e-04
15:93653395 A G 0.368049 4.2221e-05
15:93654216 A G 0.022912 6.1722e-06
15:93654673 A C 0.172096 -1.2644e-05
15:93654903 A G 0.122410 -6.6344e-06
15:93655048 C T 1.483052 -1.3428e-05
15:93655850 A C 0.494880 -8.2703e-06
15:93657091 A G 0.401474 2.1896e-05
15:93657838 C G 0.117483 -1.4111e-05
15:93659900 A G 0.096237 -7.3075e-06
15:93661172 C T 0.416446 -9.9909e-06
15:93664857 G A 0.079988 5.0760e-06
15:93666491 G A 1.061312 1.6114e-05
15:93671180 T C 0.140729 3.6205e-05
15:93671582 T G 1.227336 2.1757e-05
15:93673355 T C 0.049387 2.1303e-05
15:93673739 G C 0.296464 4.9445e-06
15:93675437 C G 0.094477 -2.6262e-05
15:93679891 A G 0.072267 2.0063e-05
15:93681470 C T 1.408228 2.3049e-06
15:93682509 A G 0.434898 1.4372e-05
15:93684493 A G 0.162972 2.8177e-05
15:93685164 G T 0.236304 3.6388e-06
15:93688474 G T 0.190295 2.1367e-05
15:93689803 C T 0.126503 -8.5129e-07
15:93690120 T C 0.661513 -3.1622e-06
15:93691220 G A 0.218420 2.2354e-05
15:93694030 C T 0.173729 -1.9171e-05
15:93696464 G A 0.782794 -2.6034e-05
15:93696651 G C 0.515279 2.6929e-05
15:93701978 A G 0.385293 2.6757e-05
15:93702077 C T 0.485970 1.4824e-05
15:93703384 G A 0.186426 -1.4251e-05
15:93707826 T C 0.136474 4.3386e-06
15:93709154 A C 0.090868 4.1932e-05
15:93709177 G A 0.216209 1.6154e-05
15:93709937 C G 0.837398 -4.3304e-05
15:93710061 A C 1.145757 -1.6061e-05
15:93710324 G A 1.233425 1.5048e-03
15:93713666 A G 0.314760 2.7771e-05
15:93714372 T C 0.034382 -3.4826e-05
15:93718354 C T 0.310025 -1.5098e-06
15:93722795 G C 0.516256 8.9021e-05
15:93722985 A G 0.458002 -1.1537e-05
15:93726421 T C 1.913108 4.7561e-05
15:93726769 C T 0.599789 3.8586e-05
15:93726841 A C 1.704367 2.4469e-04
15:93728147 G A 0.448349 1.5459e-05
15:93728766 C T 0.198478 4.6295e-05
15:93730639 A C 0.600075 2.5679e-05
15:93730890 T C 1.536542 1.2648e-05
15:93733386 C T 0.059173 4.5514e-05
15:93741956 T C 0.088755 6.9709e-05
15:93742656 T C 0.042912 -6.3843e-05
15:93744717 G A 0.296856 -6.9796e-05
15:93745270 G A 1.442701 8.3328e-06
15:93746004 A G 0.199396 6.1563e-05
15:93748145 T C 0.092371 -5.5205e-05
15:93753002 A G 0.046680 1.0003e-04
15:93753905 G A 0.398624 -2.3952e-05
15:93756192 T C 0.020033 -5.4416e-05
15:93756637 A G 0.034804 -4.9215e-05
15:93757749 G A 0.502241 4.2885e-06
15:93764526 C T 0.523365 1.0324e-04
15:93766239 A G 0.098353 1.6407e-04
15:93766691 T C 0.130564 -4.1262e-06
15:93770587 T C 0.684058 -1.6174e-06
15:93777920 G A 0.029059 9.2967e-05
15:93779816 T G 1.340830 -8.0285e-06
15:93780009 C A 0.828277 -3.0671e-05
15:93780106 G A 0.568993 -7.3903e-05
15:93782603 A G 1.376472 -2.7619e-05
15:93782742 C T 0.042792 -4.0621e-05
15:93782815 G C 0.218501 7.5672e-05
15:93783117 T C 0.037271 3.3755e-05
15:93783966 T C 1.964923 -1.8318e-05
15:93784233 G A 0.242065 2.2926e-05
15:93784622 T C 1.553959 -6.1937e-05
15:93785021 A C 0.037011 5.1565e-05
15:93790128 T C 0.427060 -1.1482e-05
15:93790409 C T 0.308687 5.4159e-05
15:93791087 A G 0.579753 2.6757e-05
15:93791131 T G 0.154858 -1.0521e-05
15:93791309 A G 0.050332 -1.1531e-05
15:93793553 C T 1.559710 -6.5969e-05
15:93795421 A G 1.204427 6.8784e-06
15:93795530 C A 1.574015 -5.5518e-06
15:93796768 T C 0.945773 -4.4733e-05
15:93797239 A G 0.058170 8.0561e-05
15:93797514 A G 0.209504 -9.4893e-06
15:93798356 T C 0.325387 1.0522e-05
15:93799742 T C 0.300472 -2.9328e-05
15:93799962 A G 0.409572 -8.4077e-07
15:93800575 G A 1.263695 -3.3130e-05
15:93800857 G A 1.888924 -1.3512e-04
15:93802166 T C 1.588393 4.8048e-06
15:93804988 G T 1.228738 3.5404e-05
15:93805290 G C 0.271387 -2.2201e-05
15:93806163 A G 0.115987 -3.1597e-04
15:93807107 A G 0.050958 -5.3206e-06
15:93807190 G A 0.336708 9.4872e-06
15:93807754 T C 0.709742 -1.9938e-05
15:93808563 C T 0.179471 -1.0728e-04
15:93808703 G C 1.215885 -4.2363e-05
15:93810409 G A 1.510761 9.6482e-05
15:93811162 G A 0.102946 5.1745e-05
15:93811592 A G 0.045600 1.0797e-04
15:93813931 C A 0.751674 -3.4071e-05
15:93814313 T C 0.792162 7.4643e-07
15:93815472 A C 0.712011 -2.1261e-05
15:93817074 G T 1.217478 4.1295e-05
15:93817700 C T 0.320882 3.8477e-06
15:93820379 A G 0.703322 -3.8514e-06
15:93825384 G A 0.211733 4.3079e-05
15:93826051 C T 1.946176 -9.9658e-05
15:93826771 A G 1.182557 2.3775e-05
15:93827272 T C 1.945046 -8.3192e-05
15:93830560 A G 1.848725 -2.4235e-05
15:93831032 T C 0.090544 -4.1525e-05
15:93836421 A G 0.051088 -2.9790e-06
15:93836572 A C 1.871066 -1.1392e-04
15:93836652 C T 0.293812 5.0735e-05
15:93840389 A C 0.037258 6.0131e-05
15:93843106 A G 0.090699 -6.8698e-05
15:93843843 A G 0.020688 -4.3980e-05
15:93845952 C G 0.489375 -7.8838e-05
15:93848297 G T 0.333965 -1.9926e-05
15:93848797 C G 1.580782 3.4267e-05
15:93849307 A G 1.930875 2.2323e-05
15:93849617 T G 0.665642 6.0889e-06
15:93851224 T C 0.037790 9.2153e-06
15:93851751 G A 0.471407 2.9328e-06
15:93853885 A G 1.764764 1.7161e-05
15:93856701 C T 1.058355 -1.0006e-05
15:93860395 G A 0.394164 2.9168e-05
15:93860509 C T 0.033340 2.3881e-05
15:93862709 T G 0.164738 -2.5115e-06
15:93863277 T C 0.266486 -1.1433e-05
15:93864651 G T 0.298320 1.0966e-05
15:93865292 G A 0.732930 1.1193e-04
15:93865971 A G 0.061481 -2.2863e-05
15:93866281 A C 0.057969 -9.4050e-05
15:93868023 G T 0.066749 1.5892e-05
15:93868572 C T 0.102316 -1.2280e-04
15:93869020 A G 0.036667 8.7383e-06
15:93869730 T C 0.078180 -1.7293e-05
15:93873480 G A 0.036054 6.7603e-05
15:93875173 T C 0.840734 7.1852e-06
15:93875227 A G 0.052072 2.4933e-05
15:93875955 G C 0.728496 -2.4161e-05
15:93877320 C T 0.036722 1.3348e-05
15:93877425 C T 0.062783 -1.8705e-04
15:93877949 C T 1.679735 -1.3597e-04
15:93881674 A G 1.583106 -2.3400e-05
15:93887492 G A 1.479982 -6.8331e-06
15:93887532 G A 0.103153 -2.7927e-05
15:93889459 G C 0.755251 4.3514e-05
15:93890045 C A 0.167156 -1.9723e-05
15:93894537 A G 0.239040 2.0301e-05
15:93894716 C T 0.591710 -1.4195e-05
15:93894823 A G 0.231137 1.0946e-05
15:93895315 T C 0.496039 -1.0537e-06
15:93900938 C A 0.419948 -5.2922e-05
15:93903005 G A 0.585417 4.4395e-05
15:93904830 T C 1.747636 -1.3155e-05
15:93909052 C T 0.271433 3.4350e-05
15:93912413 C A 0.174761 -6.7875e-05
15:93913386 A G 0.856930 2.6718e-05
15:93914854 T C 1.597501 -1.4441e-05
15:93915765 T C 0.067073 -2.1855e-05
15:93916821 T G 0.057284 -6.9783e-05
15:93919485 C T 1.783804 1.7090e-04
15:93920587 G T 0.891770 2.7935e-05
15:93920670 C T 0.081877 2.1429e-05
15:93925327 A G 1.249358 4.8031e-05
15:93926529 C T 0.469420 1.3278e-05
15:93926846 T G 1.756020 1.0740e-04
15:93927997 G C 0.051815 -7.1327e-05
15:93928587 A G 0.099398 -4.2412e-05
15:93928694 G A 0.306091 -1.4948e-05
15:93928798 G A 0.520959 1.8999e-05
15:93930891 A C 0.588062 -2.0735e-05
15:93932059 A G 0.061277 -1.0294e-04
15:93939362 T C 1.134579 -8.4361e-06
15:93942535 A G 0.415249 -9.9218e-06
15:93944034 C T 0.505675 2.3362e-04
15:93949013 G A 0.399266 2.4818e-05
15:93950422 G A 0.265980 1.8438e-06
15:93951693 C T 0.083578 1.8032e-05
15:93952506 C A 0.077015 -7.2762e-05
15:93954419 C T 1.457226 1.6323e-05
15:93955349 A G 0.052270 -4.6761e-05
15:93958266 C T 0.265113 1.3859e-06
15:93964102 G C 1.054370 -7.8053e-06
15:93964450 G A 0.497460 1.3555e-05
15:93968288 G T 0.917649 2.0939e-05
15:93969362 T C 0.278979 -1.1799e-05
15:93981699 A G 0.434048 -6.4767e-06
15:93984936 G A 0.020701 -2.4481e-05
15:93985048 C A 1.659193 -6.9910e-05
15:93986284 T C 0.210052 9.4502e-05
15:93991414 G A 1.158597 1.4919e-04
15:93991942 A G 0.052974 -1.2912e-04
15:93998061 C T 0.081842 -2.4216e-05
15:93999475 T C 1.184648 2.9146e-05
15:94000161 A G 0.318869 -5.1364e-05
15:94002120 A G 1.407008 8.3561e-05
15:94006972 C T 0.231338 -4.8006e-05
15:94013085 A G 0.079433 -4.3835e-05
15:94013670 G T 1.701063 3.2496e-05
15:94013750 A G 0.053143 1.2968e-04
15:94017062 T C 1.916669 2.1685e-05
15:94017966 T C 0.037901 -9.3944e-06
15:94018428 T C 0.468924 6.6530e-06
15:94021731 T C 1.067726 -1.1611e-05
15:94021873 C T 1.461397 -2.7907e-05
15:94022051 A G 0.062150 6.0044e-05
15:94022091 T G 0.053850 2.9061e-05
15:94022870 T C 0.036771 -7.8337e-05
15:94024099 C T 0.101238 1.7338e-05
15:94024743 A G 0.685467 -4.7188e-06
15:94025613 G C 0.072731 3.4305e-05
15:94029477 T C 0.267275 -6.1344e-05
15:94030149 G A 0.236768 2.6317e-06
15:94035165 T C 0.133293 4.9568e-05
15:94036688 G A 0.277320 1.6295e-06
15:94040350 A G 0.102465 1.3156e-04
15:94044655 C A 0.029218 -4.5984e-05
15:94046663 T C 0.066467 1.1820e-05
15:94055122 C T 0.173911 -3.5929e-05
15:94057384 C A 0.141112 -1.5769e-05
15:94060378 C T 0.150593 -2.2841e-06
15:94073450 G C 0.138879 -1.8674e-05
15:94078688 G A 0.186744 -2.3446e-05
15:94078900 G A 0.140035 -1.2205e-05
15:94085518 C T 1.777595 3.4142e-06
15:94086557 G A 0.060731 1.8037e-05
15:94088639 G A 0.066768 1.9836e-05
15:94090333 C T 1.510966 1.2071e-04
15:94095751 A G 1.333702 -6.9698e-06
15:94096424 C T 1.689641 -3.8330e-05
15:94099827 C T 1.255395 -6.0772e-06
15:94107589 A G 0.313903 4.7269e-06
15:94115646 C T 0.129350 -8.4154e-07
15:94116628 T C 0.302631 6.4942e-05
15:94121402 G A 1.167607 3.9932e-06
15:94121533 G A 1.837070 -2.5103e-05
15:94125796 G A 0.390591 3.2968e-05
15:94126699 T C 0.044149 3.1076e-05
15:94127765 A G 0.029507 3.0825e-05
15:94127905 G A 0.116438 1.2492e-05
15:94129146 G A 0.123975 3.4318e-05
15:94131197 A G 0.111053 6.6454e-05
15:94140199 G C 0.425963 1.1559e-05
15:94141418 C T 0.037699 1.9784e-05
15:94141833 G T 0.128210 4.0280e-05
15:94145276 A G 0.038547 1.9224e-05
15:94147556 A G 1.552508 1.0536e-04
15:94156167 A G 0.211688 -7.4000e-05
15:94156807 A T 0.088304 3.5940e-05
15:94157078 A G 1.263643 -5.0437e-06
15:94157479 A C 0.346757 2.7883e-05
15:94157597 A G 1.933060 -5.5547e-05
15:94158240 G A 0.170876 1.5630e-05
15:94161311 G A 0.180931 -9.1915e-05
15:94162328 T C 1.366682 1.7779e-04
15:94163353 C T 0.158659 -4.9973e-05
15:94167573 A C 0.040851 3.8813e-05
15:94177298 G A 1.538646 2.0601e-04
15:94178042 G A 1.679846 5.1414e-05
15:94180813 A G 0.057794 -1.5045e-04
15:94183651 A G 0.047842 1.6186e-05
15:94186992 G A 0.072857 -2.8829e-05
15:94188804 T C 0.034645 -1.1292e-04
15:94189139 G A 0.042179 4.2633e-05
15:94192569 C T 0.043526 -1.4903e-04
15:94192606 A G 0.055093 1.5260e-04
15:94192891 G A 0.037294 -3.9558e-05
15:94193200 T G 1.637277 1.1291e-04
15:94193241 T C 0.117746 1.7963e-05
15:94201514 A G 1.409627 2.9448e-04
15:94201928 G A 1.923355 6.2614e-05
15:94204273 A G 1.125465 4.1457e-05
15:94206470 G A 1.245103 3.9849e-05
15:94207857 T C 0.050471 4.4279e-05
15:94214923 G C 0.811419 7.8241e-05
15:94215636 C T 0.475584 -3.5058e-05
15:94216597 T C 0.607426 -4.8020e-05
15:94217640 T C 1.531797 -4.2628e-05
15:94218105 G A 0.090209 1.1371e-05
15:94231716 A G 0.828527 -3.9688e-07
15:94232265 T C 0.053987 -1.2856e-04
15:94232738 A G 0.086324 -9.2048e-06
15:94232952 T C 1.665509 -2.5800e-04
15:94239798 A G 0.028871 7.1369e-06
15:94249259 T C 0.076947 1.3386e-05
15:94259084 A C 0.034330 5.3677e-05
15:94259425 C T 0.072156 -2.6250e-05
15:94259446 T C 0.319489 8.6651e-05
15:94261317 A G 0.170941 -1.0602e-05
15:94264992 T C 0.689602 7.2068e-06
15:94275249 A G 0.094851 4.5434e-05
15:94286884 G A 0.171996 -7.7869e-05
15:94286895 A C 0.956302 -3.1715e-05
15:94288972 G A 0.681572 -1.9386e-05
15:94300600 A G 0.069540 -6.2653e-07
15:94305609 A G 0.058787 -1.8706e-05
15:94312628 A G 0.246372 5.1809e-05
15:94322622 C T 0.032646 -2.1373e-05
15:94322746 A G 0.557481 2.9802e-05
15:94322813 C A 0.338000 1.4936e-04
15:94322876 A G 0.101258 -5.4554e-05
15:94324969 G A 0.025375 -1.5954e-04
15:94328994 T C 0.448115 4.2868e-05
15:94329865 A G 0.023256 7.2606e-06
15:94333190 A C 0.661225 1.2178e-04
15:94334276 T C 1.033503 4.4021e-06
15:94334944 A G 1.154874 1.2104e-05
15:94342286 C T 0.345397 -1.3866e-05
15:94346826 G C 0.069417 -5.6254e-05
15:94347969 C T 0.349464 1.5475e-05
15:94349614 G A 0.768000 -5.6912e-05
15:94353456 A G 0.033149 9.9826e-05
15:94363163 A G 0.028592 -9.8013e-07
15:94365326 A G 0.024191 -2.5724e-05
15:94365521 G A 1.180178 -4.2886e-06
15:94366505 G A 0.037148 -1.7669e-05
15:94367137 A G 1.239332 -7.5094e-06
15:94367966 C T 0.358428 -6.3585e-06
15:94369515 T C 1.110154 -3.1290e-06
15:94371788 T C 0.149146 2.3636e-05
15:94373725 C T 0.071222 2.1597e-04
15:94375026 T G 0.146143 5.7516e-05
15:94376990 C T 0.090040 -8.3654e-06
15:94379940 G A 0.136854 -1.6358e-05
15:94382072 C G 0.109174 -4.3794e-06
15:94382334 C T 0.041241 -4.0310e-05
15:94388505 C T 1.338899 -2.2682e-05
15:94391220 T C 0.035311 1.5703e-05
15:94410886 T C 0.777549 -3.4824e-05
15:94412646 T C 0.277025 2.3922e-05
15:94417395 G C 0.690063 -4.0739e-05
15:94417640 C T 0.350447 -1.4965e-05
15:94421791 A G 0.044259 2.0726e-07
15:94421805 C T 0.027147 -2.0140e-06
15:94423943 G A 0.089726 5.3277e-06
15:94463007 A G 0.085594 5.1738e-05
15:94473650 G A 0.352184 -2.8083e-05
15:94482657 G A 0.710106 1.2581e-05
15:94486614 A G 0.589740 -4.7885e-06
15:94492548 T C 0.022860 4.9366e-05
15:94496021 G A 0.529408 -4.5063e-05
15:94498515 T C 0.107146 -3.0711e-05
15:94507937 T C 0.773615 -9.6611e-07
15:94509022 A G 0.037258 -3.1144e-06
15:94509415 G A 0.878021 -1.6581e-05
15:94513089 G C 0.033214 -1.5860e-04
15:94514608 G A 1.420825 -3.9751e-05
15:94519580 G A 0.229828 7.1756e-05
15:94522459 T C 1.110982 8.8591e-06
15:94523369 A C 0.256853 -1.4661e-04
15:94530993 A C 0.038803 -7.4292e-05
15:94536450 G A 1.147799 -1.6774e-05
15:94538656 C T 1.596508 -9.0745e-05
15:94538815 C T 0.058505 -8.5914e-06
15:94540074 T C 0.027225 -6.4824e-05
15:94544090 T C 0.129564 8.7605e-05
15:94547465 T G 0.036498 2.0792e-05
15:94552124 G T 0.177104 1.2841e-05
15:94555643 G A 1.622029 -1.1418e-04
15:94561153 T C 1.062737 -2.7651e-06
15:94563520 C T 0.069122 1.4111e-04
15:94563619 A G 0.938480 -2.9633e-05
15:94565698 G A 0.038508 2.1696e-05
15:94570390 G T 0.021007 -8.3574e-05
15:94571421 T A 0.036950 2.5004e-05
15:94573751 C T 0.069615 1.4978e-05
15:94576182 G T 0.162249 3.0108e-06
15:94576409 A G 1.786167 8.0616e-07
15:94577476 A C 0.081137 -1.4964e-05
15:94577671 C T 0.055139 1.4888e-05
15:94578029 C A 0.596021 -2.4409e-05
15:94585736 G A 0.065863 5.3275e-06
15:94586486 C A 0.065103 2.2901e-05
15:94586543 A G 0.020828 -1.1243e-04
15:94587133 C A 1.250975 2.9162e-05
15:94596692 C T 0.066074 1.4017e-05
15:94604175 T C 1.484412 5.7917e-06
15:94611940 T C 0.069034 9.3887e-06
15:94613087 A G 1.913877 4.7725e-06
15:94615361 G A 0.258313 -1.6439e-05
15:94616430 A G 1.893491 3.6688e-05
15:94616734 C T 1.569759 -1.2608e-05
15:94618384 C T 1.308359 -5.8700e-06
15:94619242 T C 0.055515 4.8077e-06
15:94623816 T G 0.203418 -2.5600e-05
15:94624318 A G 0.051293 1.5058e-04
15:94626169 G T 0.204002 5.9710e-05
15:94626455 T C 0.592444 6.5345e-05
15:94627032 A G 0.312559 3.0762e-05
15:94635703 T C 0.829650 9.9278e-05
15:94639657 G T 0.021714 -3.6680e-05
15:94645791 G A 0.435684 -3.7426e-06
15:94649371 T G 0.034188 2.4785e-05
15:94651803 T C 0.710700 3.8524e-05
15:94653153 C T 0.073526 -4.3766e-04
15:94660994 G A 0.163515 -4.5081e-04
15:94661844 A G 0.588231 -7.8541e-06
15:94663431 C A 0.914049 1.2169e-05
15:94663438 C T 0.611889 1.7194e-05
15:94664502 A C 0.106311 -5.1340e-05
15:94664645 C T 0.323384 -1.1415e-05
15:94668596 T C 0.069264 5.3411e-04
15:94669167 A G 1.127091 2.6846e-05
15:94674873 G A 0.711300 3.7631e-05
15:94674961 C A 0.045622 1.4109e-04
15:94677943 T C 0.432104 8.0760e-06
15:94679745 T G 0.175180 -2.4469e-06
15:94682435 T G 0.958266 -7.1373e-06
15:94688757 T C 1.127607 2.3835e-05
15:94699308 G A 0.267667 -2.3313e-05
15:94702358 A C 0.079485 9.3923e-05
15:94703579 T C 0.062198 -9.9626e-06
15:94704494 A G 1.768182 -1.2790e-05
15:94706833 T G 0.507217 -4.3516e-05
15:94707073 G T 0.948951 -7.0659e-06
15:94709822 C T 0.110560 -5.4191e-06
15:94710085 T C 0.616073 -1.0360e-04
15:94715634 T C 0.557604 7.5519e-05
15:94717414 T C 0.031283 3.6737e-05
15:94719715 A G 0.139188 8.8026e-06
15:94720639 T C 0.414859 1.6695e-05
15:94721532 C A 0.587588 8.3042e-06
15:94722151 G A 1.106688 4.1440e-05
15:94723202 T C 0.171600 -1.0448e-05
15:94723645 C T 0.023970 -2.0023e-05
15:94725899 T C 0.087288 -2.2905e-05
15:94727247 T C 0.238540 1.0458e-05
15:94727711 A G 0.042354 -2.2020e-04
15:94729488 G A 1.369065 1.0960e-05
15:94730172 G A 0.724312 1.3977e-04
15:94735128 T C 0.273711 4.3114e-06
15:94738631 A G 0.731816 -1.1709e-04
15:94739583 T C 1.907756 1.9676e-05
15:94740359 T C 1.453854 -6.8425e-05
15:94742408 T C 0.060024 3.1575e-05
15:94743171 T C 0.067528 1.7057e-05
15:94743475 G A 0.026404 7.5820e-06
15:94743771 T C 1.187134 -1.7033e-05
15:94748728 G A 1.330473 -6.6660e-07
15:94755230 C T 0.336740 5.0271e-05
15:94755504 T C 0.577078 9.2584e-06
15:94763672 C T 0.220335 -4.9474e-05
15:94767886 C T 1.503750 9.7137e-05
15:94768520 C T 0.501316 6.4064e-06
15:94768663 A G 0.021808 3.9846e-05
15:94769068 T C 0.097661 -8.4686e-05
15:94770799 C T 0.914302 6.2240e-05
15:94774088 A G 0.056022 4.6775e-05
15:94781800 A T 0.102079 -1.0826e-06
15:94781904 T C 0.711784 1.1179e-04
15:94782892 A G 0.140389 2.2927e-04
15:94784825 A G 0.221565 -1.8490e-04
15:94790237 G A 0.124160 -5.2486e-05
15:94791915 G A 1.493137 2.3278e-07
15:94792639 C G 0.368088 1.9365e-05
15:94795658 C T 0.973459 2.1317e-05
15:94802762 C T 0.508665 -1.1424e-04
15:94803445 A G 0.823804 -4.2423e-05
15:94810945 A G 0.937837 5.4700e-05
15:94811838 T C 0.036638 3.5651e-05
15:94812137 G A 1.880134 -3.0517e-05
15:94813962 T C 0.094623 2.8015e-05
15:94815997 T C 0.095850 -7.1596e-05
15:94818209 A G 0.135640 2.7473e-05
15:94821521 A G 0.324838 1.4561e-05
15:94824832 C T 0.916006 7.3485e-06
15:94827295 C T 0.065746 -2.2256e-05
15:94830606 A G 0.440952 -2.6310e-05
15:94831313 G A 1.241802 8.8012e-06
15:94838581 C T 0.666639 7.4146e-05
15:94840523 C T 0.571405 -5.7935e-05
15:94841691 A G 0.225158 3.9848e-05
15:94844491 T C 0.197965 1.9527e-05
15:94844864 A G 0.032805 -3.8836e-05
15:94845623 C T 1.608789 -1.2169e-05
15:94849158 T C 1.073507 -5.5223e-05
15:94850477 A G 0.084136 -4.0582e-05
15:94850637 C G 0.058167 -2.3784e-05
15:94850845 A G 0.672627 -3.2420e-04
15:94852054 T G 0.081780 -1.9123e-04
15:94853339 G A 0.213749 -1.5880e-05
15:94853496 G A 0.092225 -1.5669e-05
15:94855438 T C 0.077246 3.6684e-05
15:94855550 T G 0.252208 5.4746e-05
15:94857163 T C 1.119382 5.0043e-05
15:94858980 A G 0.572268 -3.2730e-05
15:94866057 G T 1.569156 -5.8730e-06
15:94867507 C T 0.028864 -1.1327e-04
15:94867962 G T 1.106847 2.0806e-05
15:94868767 T C 1.006771 3.4845e-05
15:94870828 C T 0.429134 1.0245e-05
15:94871887 A G 0.185660 -1.2766e-04
15:94875328 C T 0.960850 -2.4738e-06
15:94881073 C T 0.290212 -2.5877e-05
15:94882386 T C 0.086210 5.2478e-05
15:94883929 G A 0.795411 -2.4292e-05
15:94892262 T C 0.798861 -4.9228e-05
15:94895553 A C 0.219887 -1.8703e-06
15:94895754 A G 0.294737 -2.6920e-05
15:94897960 C T 0.037764 6.3411e-05
15:94899720 G A 0.414294 -9.4445e-06
15:94899887 A G 0.028309 -6.4655e-05
15:94900892 A G 0.041711 -7.1403e-06
15:94901266 A C 0.816362 -3.7409e-05
15:94907062 C T 0.188393 -2.1716e-05
15:94908904 G A 1.090297 -6.4623e-05
15:94917651 T C 0.313325 -3.4833e-05
15:94921916 C T 0.358860 2.4829e-05
15:94922697 G A 0.185485 4.0277e-06
15:94924867 A G 0.102270 5.9431e-05
15:94925503 G A 0.079813 -5.7945e-05
15:94925812 G A 0.174576 -8.7747e-05
15:94926443 G A 0.724643 -1.3639e-05
15:94927237 C T 0.125861 9.3973e-08
15:94928589 G A 0.044113 4.9285e-05
15:94928969 T G 0.772005 1.2345e-04
15:94929511 G A 0.998302 -4.2094e-05
15:94930290 A G 0.420374 -3.3625e-05
15:94931658 A G 0.051124 -2.0371e-05
15:94934388 G A 0.508428 1.9991e-05
15:94937370 A G 1.054847 -1.5737e-05
15:94945719 T G 1.615609 -1.5066e-05
15:94946401 C T 0.235132 3.7800e-05
15:94953028 A G 1.695299 -1.3608e-05
15:94953367 A G 0.877674 5.8695e-06
15:94959957 C T 0.415778 -1.3619e-05
15:94962730 A C 0.037622 -3.7527e-05
15:94964643 C T 0.063211 9.4808e-05
15:94974343 C T 0.279709 -4.2082e-05
15:94975049 T C 0.122047 7.9374e-06
15:94985037 G A 0.039809 2.5944e-05
15:94986868 C T 0.138383 -3.2089e-05
15:94990118 G T 0.086402 3.6677e-05
15:94993254 A G 0.811042 -6.3744e-05
15:94993968 A G 0.040871 5.7778e-06
15:95002178 T C 0.195456 6.2831e-05
15:95005854 G A 0.078998 1.2606e-05
15:95006170 C G 1.418485 -8.3058e-05
15:95006227 G A 0.449111 -4.3327e-05
15:95010204 C T 0.595047 -4.3350e-05
15:95012810 T C 0.037287 8.8122e-06
15:95013193 G A 0.161918 -1.8222e-05
15:95014333 A G 0.050919 -3.6056e-05
15:95027759 C A 0.090199 -2.4988e-05
15:95040130 C A 1.202126 3.0879e-05
15:95043322 T C 1.386475 6.7534e-05
15:95046541 T C 0.224272 -3.2770e-06
15:95048230 C T 0.031740 -3.4837e-05
15:95048357 T C 0.071244 6.5679e-05
15:95048662 A G 1.005222 2.1903e-05
15:95056442 A G 0.076502 -6.9976e-06
15:95058744 G A 0.023957 4.2711e-05
15:95065233 G C 0.301108 -1.0906e-05
15:95072084 T C 0.319830 -4.7486e-06
15:95075694 A G 0.371006 -3.0950e-05
15:95082523 A G 0.400925 5.2201e-06
15:95084634 C T 0.465606 1.7483e-05
15:95086882 C T 0.292553 1.2631e-04
15:95103890 A G 0.038274 -4.0640e-05
15:95104958 A G 0.795284 -1.4981e-05
15:95110745 T C 0.702124 9.7090e-05
15:95113239 T C 1.010474 -1.9024e-05
15:95115127 C T 0.283981 -1.9927e-04
15:95118265 T C 1.685240 -3.6637e-05
15:95118942 G A 0.142618 -9.2021e-05
15:95120002 C T 0.548058 -3.4013e-05
15:95124965 C T 0.039900 5.8017e-06
15:95125867 A G 0.059534 7.1635e-05
15:95125991 G A 0.327591 3.0380e-06
15:95126014 C A 0.159590 -1.7230e-04
15:95138109 G A 0.115237 2.9494e-05
15:95141370 A G 0.108285 -9.6402e-05
15:95150124 A G 0.793862 7.7890e-06
15:95150908 G A 1.692809 -1.0941e-04
15:95154389 A G 0.431195 -1.2042e-04
15:95157740 C G 0.856005 1.8296e-05
15:95158519 G A 0.034035 1.8623e-05
15:95160128 C T 0.707892 4.5210e-05
15:95161299 A G 0.158305 2.5223e-04
15:95164035 C T 0.050306 -3.6908e-05
15:95165843 A C 0.161749 1.0063e-04
15:95174466 G A 0.045191 2.8501e-05
15:95180286 C T 0.255106 7.4207e-05
15:95182367 A G 0.027569 -2.7408e-06
15:95186001 T C 0.031928 7.4682e-05
15:95192385 A G 0.133585 7.0209e-05
15:95193958 C T 0.027641 1.8706e-05
15:95196085 C T 0.265022 -7.5243e-05
15:95197007 T C 0.141495 -2.3914e-04
15:95197078 A G 0.125338 -5.1347e-05
15:95203359 T C 1.045807 9.2369e-07
15:95203509 A G 0.040621 -3.4453e-05
15:95204119 A C 0.599672 -9.8515e-05
15:95205540 A G 0.739149 -6.6744e-06
15:95206372 A G 0.049777 6.3802e-06
15:95207022 T C 0.419066 -1.5170e-05
15:95207716 C T 0.396138 1.0744e-05
15:95207758 T C 0.288083 -6.3610e-05
15:95208783 A G 1.235414 1.2313e-05
15:95209040 A C 0.823340 1.9215e-05
15:95209050 T C 0.050566 3.6097e-05
15:95211274 A G 0.022870 -1.9382e-04
15:95213582 T C 1.766643 9.4936e-06
15:95218099 G T 1.007579 -4.9759e-05
15:95220065 A G 0.087561 1.4255e-05
15:95220626 A G 0.083163 1.1524e-04
15:95226568 A G 0.096431 -4.5270e-06
15:95227466 A G 0.105575 9.1807e-05
15:95233671 C T 0.250656 -6.3907e-05
15:95237000 A C 0.920317 1.9375e-05
15:95237115 G A 0.039339 -1.0221e-04
15:95238219 C T 0.384368 -1.1788e-05
15:95238957 G A 0.379461 -8.5200e-05
15:95240593 A G 0.207556 -6.4893e-05
15:95240637 C T 0.099223 -1.7331e-06
15:95240817 G A 0.521807 -7.3003e-05
15:95241143 T C 1.159759 -8.5289e-05
15:95241178 C T 0.110261 -1.1332e-05
15:95244095 G C 0.232892 -2.7048e-05
15:95245915 A C 0.146650 -5.5741e-05
15:95246036 A G 0.703757 -1.9536e-05
15:95247037 A C 0.123627 3.3084e-05
15:95248218 G A 0.069131 9.3192e-06
15:95250974 C T 0.275779 1.2750e-06
15:95257650 T C 0.060092 1.3310e-05
15:95258203 C T 0.176053 3.3864e-06
15:95258241 C T 1.343491 -2.5384e-05
15:95264115 C T 0.031474 3.2702e-05
15:95268494 C T 1.013071 -1.5630e-05
15:95272025 G A 0.082416 -6.4890e-05
15:95274336 G A 0.037320 -5.2705e-05
15:95274845 G A 0.288086 -2.0036e-05
15:95279843 A G 0.065791 -3.3620e-05
15:95282457 G A 0.221597 2.8393e-05
15:95283827 A G 0.569289 -1.6259e-06
15:95283897 C T 0.326630 -2.7126e-05
15:95286328 T C 0.762482 -4.6112e-05
15:95287535 C T 1.066973 -3.2357e-05
15:95288915 C T 0.308467 8.9244e-06
15:95289191 T C 0.038485 8.8134e-05
15:95289935 G A 0.853555 1.4137e-05
15:95296947 T C 0.285633 1.5969e-05
15:95304276 A G 0.277343 2.0408e-05
15:95305242 A G 0.032730 -4.1039e-05
15:95308842 A G 1.009539 -4.2147e-05
15:95315019 A G 0.826294 -2.2271e-04
15:95318123 A G 0.281673 2.5005e-04
15:95319995 A C 0.277658 6.3252e-05
15:95321653 C T 0.114598 2.0765e-05
15:95322029 A G 0.025817 -4.3537e-05
15:95329708 C T 1.478424 5.6106e-07
15:95330226 C T 0.099622 -1.3765e-05
15:95330655 G A 0.082182 -1.6907e-04
15:95330990 T G 0.132923 1.1168e-04
15:95335856 C T 1.095532 -6.8181e-05
15:95341469 T G 0.201503 8.0142e-05
15:95359231 G A 0.087859 5.6088e-06
15:95361989 C A 0.031289 3.6077e-05
15:95362466 C T 1.439984 -3.7809e-05
15:95365544 T C 0.339639 2.0287e-05
15:95376658 G A 0.085672 3.9926e-05
15:95379491 A G 0.573054 -2.4213e-05
15:95385474 C T 1.430263 -4.8027e-06
15:95395934 A G 1.411957 1.4467e-05
15:95397622 A G 0.615255 8.5946e-06
15:95399115 A G 0.167023 -8.6450e-06
15:95401946 T C 0.024129 -5.4877e-06
15:95410192 G A 0.446551 3.0728e-05
15:95424747 C T 0.360743 -1.9381e-05
15:95430311 A C 0.067489 9.1552e-05
15:95439743 C A 0.173638 2.3783e-06
15:95452639 A G 0.071751 6.5879e-05
15:95456436 T G 1.204586 1.0178e-05
15:95476246 T C 0.107301 -3.9617e-05
15:95488987 C T 0.136568 -2.5117e-05
15:95509307 G A 0.508960 1.5444e-05
15:95511837 G A 0.923627 1.6500e-05
15:95516883 C A 0.032792 -5.9074e-05
15:95524439 A G 0.703046 -4.1989e-06
15:95531631 C T 1.900485 7.1558e-05
15:95535142 A G 1.694361 1.4784e-04
15:95535250 G A 0.424479 4.1427e-06
15:95536716 A C 0.044373 -7.5529e-06
15:95537526 A G 0.931670 2.0030e-05
15:95547484 A C 0.217816 1.0430e-04
15:95547810 C T 0.489528 7.2960e-06
15:95552459 A G 1.606891 2.4630e-05
15:95553354 C T 0.054185 -3.9335e-05
15:95557513 T C 0.474269 1.9844e-06
15:95559447 A G 1.613272 4.9498e-05
15:95564338 A G 0.055992 -9.3199e-07
15:95564357 A G 0.022600 1.7544e-04
15:95567450 A T 0.047550 -3.2694e-05
15:95567477 C A 1.904422 6.9987e-05
15:95568782 G A 0.052513 9.4972e-06
15:95572805 T C 0.087872 -1.7832e-05
15:95574879 A G 0.520180 2.3890e-06
15:95580293 C A 0.110550 2.1443e-05
15:95582498 A G 0.658339 -1.2146e-05
15:95586186 A G 0.120180 2.9534e-05
15:95590438 A G 1.787397 6.1969e-05
15:95599379 A G 1.559451 4.1303e-05
15:95611552 T C 0.027047 5.3636e-07
15:95614171 C T 0.164972 -3.2039e-05
15:95617814 T C 0.062890 3.9561e-05
15:95619158 A G 0.037641 -2.6849e-05
15:95619343 T C 0.340927 -6.3900e-05
15:95620621 G A 0.043967 5.6726e-05
15:95621709 G C 0.024197 -3.7763e-05
15:95638567 C T 0.090534 4.8185e-05
15:95638952 A C 0.355037 3.3906e-05
15:95639861 A G 0.053026 1.4878e-04
15:95647072 G A 0.039975 -3.6193e-05
15:95654530 T C 0.050751 8.3715e-06
15:95654541 G A 1.074565 -1.0904e-06
15:95654592 T C 0.287473 -8.5994e-05
15:95654648 G A 0.023645 -5.4367e-05
15:95656328 A G 0.110576 -1.1236e-04
15:95662785 A G 0.040043 3.9603e-05
15:95663613 A C 0.405385 -1.1052e-05
15:95665886 T C 1.273299 6.1767e-05
15:95673939 C T 0.855473 -5.7463e-06
15:95674196 A G 0.297412 7.2083e-06
15:95680329 C T 0.126529 4.5007e-05
15:95681490 A G 0.019919 1.7904e-05
15:95689069 A G 1.487233 4.9466e-05
15:95690709 G A 0.121385 -4.4147e-05
15:95700505 A G 0.631442 -8.3535e-06
15:95702388 G T 0.032662 -1.0701e-04
15:95703896 G A 0.250371 -2.1200e-05
15:95708333 C T 0.564602 -5.9692e-05
15:95709173 G A 0.042919 3.9770e-05
15:95720146 C T 0.214814 3.5854e-05
15:95725434 G T 1.952690 -4.7998e-06
15:95732751 T C 0.080680 -8.2888e-06
15:95736103 C G 0.212697 9.3105e-06
15:95736537 C T 0.175488 -3.6928e-04
15:95736603 A G 0.062202 -6.1836e-05
15:95753471 T C 0.063130 1.2329e-04
15:95755932 A C 0.066015 6.0950e-07
15:95757025 T G 0.024596 -8.2029e-05
15:95771205 G A 0.049300 1.7901e-05
15:95771824 C T 0.144183 -1.3800e-05
15:95776044 A G 1.220130 5.0674e-05
15:95779253 T G 0.434723 2.0542e-05
15:95786772 A C 0.161466 5.3097e-05
15:95797844 A G 0.032240 6.7969e-05
15:95801957 G A 0.061442 -4.6432e-05
15:95802819 G C 0.048595 3.8082e-05
15:95808542 T C 0.433882 1.7804e-05
15:95810534 T C 0.058076 1.5610e-04
15:95811454 T C 0.080167 1.1769e-04
15:95816217 G A 0.438400 3.8613e-05
15:95817713 G A 0.142106 4.6809e-05
15:95820080 C T 0.027530 2.0166e-04
15:95825723 A G 0.059306 -2.0169e-05
15:95826311 T C 0.021467 -4.4753e-04
15:95828705 T C 0.595634 6.3193e-05
15:95840228 T C 0.240806 6.6353e-06
15:95842010 T C 0.122582 5.1111e-04
15:95842290 C G 0.095691 -2.6372e-05
15:95842877 C A 0.257106 9.0846e-06
15:95843668 A G 0.066921 -1.2441e-04
15:95846407 C T 0.315127 1.3064e-06
15:95850761 C T 0.258028 -6.5250e-06
15:95851593 C T 0.125789 -2.3575e-06
15:95856618 C T 0.228176 -5.9645e-05
15:95858644 G T 0.060650 -3.6220e-05
15:95859790 T C 0.533942 1.0155e-05
15:95861764 A G 0.022740 -6.9655e-05
15:95863251 C T 0.043035 1.0371e-04
15:95868181 A T 0.297282 1.5458e-05
15:95868428 T C 0.021763 8.2032e-05
15:95869964 C T 0.070735 3.1278e-05
15:95873004 A G 1.495221 7.6655e-05
15:95878496 T C 1.556020 1.6564e-04
15:95878680 T C 0.031464 1.4017e-04
15:95880199 G C 0.075597 -3.9154e-05
15:95884213 A G 1.861802 7.4476e-05
15:95888064 T C 1.087197 2.6351e-05
15:95888269 T C 0.117938 5.0343e-05
15:95891036 C T 1.544602 -1.3678e-05
15:95891127 T C 0.052974 1.0038e-04
15:95891611 T C 0.098807 -1.2074e-05
15:95892486 G A 0.045619 8.9955e-05
15:95902454 A G 0.154060 -2.2281e-04
15:95903442 G A 0.100518 2.2134e-05
15:95904064 G T 0.168516 2.9321e-05
15:95904691 T C 1.353764 3.1486e-05
15:95905916 G A 1.508811 -2.0318e-05
15:95907083 A G 1.946052 3.3202e-05
15:95912960 G A 0.079073 6.3553e-05
15:95913263 C T 0.087421 5.6404e-05
15:95914474 G A 0.603512 4.2925e-05
15:95918789 C A 0.032685 -5.2174e-05
15:95920893 A C 0.032610 1.1634e-05
15:95926961 T G 0.518571 1.4071e-05
15:95930349 C T 0.283198 -1.0114e-05
15:95939651 T G 0.641432 -1.3649e-06
15:95942763 T C 0.270654 -7.6680e-06
15:95946089 T G 0.145715 -6.6139e-05
15:95948357 C T 0.093942 3.9688e-05
15:95949993 T G 0.066801 8.9246e-05
15:95952626 G A 0.059368 3.5895e-05
15:95953267 A G 0.708061 1.8406e-05
15:95956226 G A 0.032503 -4.7275e-05
15:95959264 A G 0.484143 6.3308e-05
15:95972232 T C 0.843087 -3.8670e-06
15:95974620 T C 1.936049 1.1889e-04
15:95976964 C T 0.664182 -1.2434e-05
15:95979517 A C 0.191610 6.4088e-06
15:95979569 A G 0.473292 8.3501e-05
15:95981524 T G 0.030750 6.6807e-05
15:95986460 G A 0.083539 -2.6251e-05
15:95987050 G A 0.168464 -1.3593e-04
15:95987148 C A 0.129346 2.5645e-05
15:95988257 C T 0.077388 5.2063e-05
15:95991185 T C 0.099502 -3.5738e-06
15:95997063 G A 0.758497 -3.3577e-05
15:95997422 T C 1.220961 -9.3739e-06
15:95997452 C G 0.922245 4.9362e-05
15:96000078 G A 0.030208 -3.1392e-05
15:96000620 A G 0.032831 -3.6361e-05
15:96000794 G C 0.340249 -4.7502e-05
15:96000885 C A 0.025934 -4.3240e-05
15:96001669 T C 1.007563 5.3115e-05
15:96007804 T G 0.038248 -3.8708e-05
15:96010982 A G 0.621127 -7.2689e-06
15:96017545 C T 0.509544 -4.1041e-05
15:96017969 A G 0.047106 3.1982e-05
15:96023052 G A 0.051831 2.0155e-04
15:96023943 G A 0.238066 3.0362e-05
15:96026360 G A 0.117795 -1.3038e-04
15:96032676 C T 0.658277 -1.4011e-05
15:96036251 A G 0.042084 6.6278e-05
15:96037457 T C 0.081024 -2.9986e-04
15:96038640 G C 0.494033 6.2830e-05
15:96039261 C T 0.768364 4.5235e-06
15:96039275 G C 0.338691 -1.9222e-05
15:96049277 C A 1.156212 -5.2782e-05
15:96049676 T G 0.679368 -8.0252e-06
15:96050578 C T 1.743563 7.0782e-07
15:96052742 T C 1.632912 1.8946e-05
15:96053360 C T 1.280949 -7.9722e-06
15:96063649 T C 1.039355 7.0071e-06
15:96065019 C G 0.021480 1.0425e-05
15:96067665 G C 0.398916 1.3320e-05
15:96071821 G A 0.179659 -1.0240e-05
15:96073889 A G 0.285276 8.0903e-05
15:96075553 G A 0.779078 -3.1238e-05
15:96076121 C T 0.645376 3.8902e-05
15:96077835 A G 0.178783 2.8589e-05
15:96081400 A G 1.043668 5.7749e-05
15:96082922 C T 0.280443 2.4637e-05
15:96087528 C T 0.823769 6.6513e-06
15:96088528 G T 1.955316 -4.0062e-06
15:96090956 A G 1.954595 2.2920e-05
15:96091767 G A 0.817177 3.9180e-05
15:96091988 T C 0.414132 -5.3379e-05
15:96093061 T C 0.650273 4.0710e-05
15:96093373 G A 1.219893 -4.0523e-05
15:96094552 T G 0.519070 -2.2462e-05
15:96095049 T C 0.037177 -8.7042e-06
15:96096508 A G 0.027693 -2.7622e-05
15:96097827 T C 0.131631 2.4328e-05
15:96097891 T C 0.483539 -1.3681e-05
15:96098439 G A 0.601730 9.9698e-06
15:96099515 G A 0.093422 -4.0315e-06
15:96099863 T G 1.802136 3.0667e-06
15:96100211 A G 0.050202 3.0432e-06
15:96100809 G A 0.032256 -1.2787e-05
15:96101018 G A 0.654895 3.7630e-05
15:96109302 C G 0.453039 -1.0147e-05
15:96109479 C T 0.274088 1.0535e-04
15:96120424 A C 0.181947 -8.0886e-05
15:96121944 G A 1.800230 4.1855e-06
15:96131610 C T 0.777987 1.1800e-05
15:96132721 T G 0.074905 -1.5068e-05
15:96136319 G A 0.487619 3.9792e-05
15:96136812 G A 0.700777 4.9905e-06
15:96140573 G T 0.069313 -1.0946e-04
15:96141867 A G 0.234606 5.8037e-05
15:96149084 T C 0.023292 1.9449e-05
15:96156368 G A 0.558867 3.4115e-05
15:96161716 C T 0.323624 -1.5917e-06
15:96161741 T G 0.027031 1.1929e-04
15:96168610 C T 0.134566 -3.4339e-06
15:96169461 A C 1.080527 3.1319e-05
15:96172324 A G 0.144001 6.8549e-05
15:96175692 G T 0.524640 -2.8141e-06
15:96181312 C T 0.095545 -2.4735e-05
15:96181903 A G 0.105789 -5.9424e-05
15:96182038 C T 1.337169 -1.4497e-05
15:96182770 G A 0.316493 7.6548e-05
15:96183038 G A 1.403045 3.8446e-05
15:96185433 T G 0.051241 4.9759e-06
15:96186432 A C 0.237810 3.3131e-05
15:96188929 C T 0.034590 9.0148e-06
15:96189302 T C 0.192512 1.1226e-04
15:96189551 A G 0.805615 -4.8268e-05
15:96190531 T C 0.038735 1.1230e-07
15:96204578 C T 0.519960 -1.6174e-05
15:96206836 A G 0.041873 9.9063e-06
15:96207959 G T 0.273620 -6.4742e-05
15:96212333 A C 1.262533 -4.2232e-05
15:96218059 A C 0.454801 -5.2060e-05
15:96218175 A G 0.133261 1.5595e-04
15:96228359 C T 0.046771 -1.1193e-05
15:96235169 A G 0.306052 -7.6068e-06
15:96235366 C T 1.548354 1.0776e-05
15:96235923 A G 0.071637 9.2368e-05
15:96245270 T C 0.580694 -5.0196e-05
15:96248543 T C 0.086477 4.9747e-05
15:96250179 G A 0.103238 3.7268e-05
15:96261007 C T 0.021970 2.2168e-05
15:96261890 T C 0.549386 3.2746e-05
15:96270254 T C 0.061072 -1.6312e-05
15:96272315 A G 0.082114 1.5073e-05
15:96272716 T C 0.499161 -2.5252e-05
15:96278873 C T 0.020526 1.2295e-05
15:96283059 T C 0.077379 -5.6708e-05
15:96287490 T C 0.023100 5.6662e-05
15:96296195 G A 0.049017 -4.3878e-06
15:96301974 T C 0.116247 8.3058e-05
15:96317467 G A 0.569493 4.8033e-06
15:96325591 T G 0.173330 -3.0941e-05
15:96325643 C T 0.587507 -1.8072e-05
15:96332861 G A 1.281066 2.9509e-05
15:96341625 C A 0.026852 3.5648e-05
15:96366704 T C 0.679816 1.9480e-05
15:96368445 T C 0.094993 5.7096e-05
15:96368964 A G 0.067995 8.5911e-06
15:96369309 A G 0.061017 -1.0399e-05
15:96370701 C T 0.117256 1.8452e-05
15:96371365 C T 1.965670 1.1634e-04
15:96384028 A G 1.886791 2.1412e-05
15:96388560 G A 0.031039 3.9873e-05
15:96397777 C T 0.214379 -1.6123e-05
15:96404548 C T 0.314095 -1.0819e-05
15:96409603 A C 0.178812 8.1356e-05
15:96419508 G C 0.253471 -2.5171e-05
15:96428860 T C 0.335023 7.7418e-06
15:96430008 G T 0.031526 2.3114e-06
15:96435640 G A 0.843454 9.6591e-06
15:96436891 A G 0.196702 -4.0640e-06
15:96440915 G T 1.311229 -1.9771e-05
15:96442886 T C 0.141031 1.6597e-05
15:96445904 T C 0.103439 -2.7363e-05
15:96448493 C T 0.295101 -1.4617e-05
15:96451469 A G 0.508022 -8.1895e-05
15:96458724 C T 0.046083 -1.0806e-04
15:96459971 T A 1.976494 5.6229e-05
15:96460704 C T 0.890287 -9.5578e-05
15:96464996 G A 0.357737 -3.7680e-06
15:96465966 T C 0.108002 -2.9127e-05
15:96468386 T C 1.298823 1.1405e-05
15:96471032 C T 0.182603 -5.0248e-06
15:96479224 C T 0.132242 1.1561e-04
15:96480261 G A 0.053685 1.2207e-04
15:96481356 A G 0.030951 6.9006e-05
15:96486653 T C 0.062870 1.4614e-04
15:96488413 T C 0.097113 1.7662e-04
15:96488863 G A 0.235190 5.0954e-05
15:96499148 A G 0.043211 2.1088e-05
15:96500358 C T 0.200351 4.9991e-05
15:96502844 A G 0.041611 1.3005e-05
15:96503632 C T 0.071316 -1.6703e-04
15:96504205 T C 0.264500 -4.8897e-05
15:96504955 G A 0.028679 4.6598e-06
15:96509956 A G 0.053623 -2.0215e-05
15:96511579 G T 0.088151 5.7241e-05
15:96515968 C G 0.025531 5.6388e-05
15:96516134 A G 0.356156 -1.0723e-05
15:96517875 G A 0.436560 -9.1831e-05
15:96524898 G C 0.101027 4.5525e-05
15:96526685 A G 0.575968 -1.7865e-05
15:96530804 A G 0.912589 -4.6258e-05
15:96531017 T C 0.039403 -2.1318e-05
15:96533457 A G 1.009844 1.3925e-05
15:96533968 G A 0.030728 2.0245e-05
15:96537081 A G 0.112060 -1.2906e-05
15:96543074 T C 0.891770 4.4845e-06
15:96543713 G T 0.032889 -7.2148e-05
15:96543985 G A 0.037063 -1.6932e-06
15:96551859 C T 0.680313 5.4640e-05
15:96554992 A G 0.751593 -2.3227e-05
15:96555093 C T 1.894273 -6.2308e-05
15:96556616 G A 0.051023 -2.9789e-05
15:96557639 T C 0.026472 -3.0650e-05
15:96564366 G A 0.122913 1.2934e-05
15:96564464 T C 1.040092 4.5619e-05
15:96565544 T C 1.443363 3.7094e-06
15:96567213 T C 0.500034 -1.6881e-04
15:96573142 C T 0.368302 -9.5643e-05
15:96575480 T C 0.020903 -4.8048e-06
15:96578215 T C 0.940158 1.1089e-04
15:96579670 G T 0.197614 -1.9274e-05
15:96584768 A G 0.096538 1.2997e-06
15:96594318 G A 0.153456 -2.3806e-05
15:96594518 C T 0.123332 -2.8618e-05
15:96598417 T A 1.160304 3.0042e-05
15:96599720 G A 0.851653 4.2946e-05
15:96604173 A G 0.478937 -1.2660e-05
15:96607452 C T 0.592742 7.0304e-06
15:96609302 C G 1.560266 8.6328e-06
15:96612108 C T 0.322245 -1.0116e-04
15:96617073 T C 0.567831 -1.7855e-06
15:96623631 G T 1.375154 -9.3233e-05
15:96637569 G A 1.334462 -5.7756e-05
15:96638552 C T 0.053000 -3.5381e-05
15:96645182 G T 1.366828 -4.1463e-05
15:96645410 C T 0.653341 -9.5796e-05
15:96649917 G A 0.090553 3.9043e-05
15:96651189 G A 0.141398 -7.0399e-05
15:96652399 A G 0.021665 -7.3221e-05
15:96659848 T C 0.074746 4.4390e-05
15:96663562 C T 0.034532 -6.0415e-05
15:96665585 T G 0.838579 -1.0659e-04
15:96666466 G A 0.663380 1.6383e-04
15:96670333 C T 1.604544 -2.4893e-05
15:96670699 T C 0.024405 8.1849e-05
15:96673039 C T 0.451689 7.4537e-05
15:96674664 C T 0.603405 -2.9631e-05
15:96676379 C G 1.908580 1.9860e-05
15:96679186 T C 0.115111 -1.5199e-04
15:96680114 A G 0.538555 -3.4723e-05
15:96682968 T C 0.039608 5.0572e-05
15:96683330 A G 0.048404 -4.2817e-05
15:96684647 G C 1.569974 -2.2417e-05
15:96684910 G A 0.021441 -5.1200e-05
15:96685092 C T 0.425836 -2.1643e-05
15:96687356 G A 1.153771 -1.9929e-05
15:96688370 C T 0.403230 6.2874e-06
15:96692741 T C 0.387591 1.0401e-04
15:96693928 C T 0.400441 1.0021e-05
15:96698474 T G 1.484380 1.0796e-06
15:96703143 T C 1.488521 2.1774e-05
15:96705907 T C 0.594742 -2.1002e-05
15:96706297 T C 0.061325 5.3615e-05
15:96708291 C T 0.548279 3.0669e-05
15:96712226 G T 0.385709 4.7356e-05
15:96713315 T C 0.038043 -1.1886e-05
15:96720098 C T 0.046781 5.8087e-05
15:96721855 A C 0.166406 1.8605e-05
15:96722040 C A 0.030939 -4.9555e-05
15:96725043 A G 0.923770 3.0463e-05
15:96730553 C T 0.397095 2.9579e-05
15:96731832 G A 0.033227 4.9453e-06
15:96731890 G A 0.614671 -1.9331e-05
15:96732296 A G 0.109310 -1.0969e-05
15:96733417 C A 0.033295 -4.4112e-05
15:96733985 C T 1.231886 -1.6342e-05
15:96734947 C T 1.439507 4.5834e-05
15:96747302 T C 0.030267 -7.4905e-05
15:96750222 C T 0.109531 -3.7355e-05
15:96751932 T C 0.167435 2.6743e-05
15:96752941 T C 0.438443 2.1937e-05
15:96758498 T C 0.261192 3.2248e-06
15:96760479 G C 0.092874 -1.0134e-05
15:96760604 G A 0.951859 3.7598e-06
15:96762385 T C 0.741093 2.5599e-05
15:96766529 C T 0.032094 -4.8275e-05
15:96769005 A G 1.453451 4.2610e-05
15:96771023 C T 1.975407 7.7273e-05
15:96774114 C T 0.095568 -2.3501e-04
15:96783549 G T 0.644597 2.5114e-05
15:96783793 G T 0.062166 -5.9978e-05
15:96785693 C A 0.166127 1.1126e-05
15:96791858 G A 0.507480 1.5751e-05
15:96796947 C T 0.188981 1.0089e-05
15:96797930 T C 0.023734 4.9491e-05
15:96798908 A C 0.976329 3.2562e-05
15:96802765 T C 0.061676 -6.4133e-05
15:96805642 C A 0.360944 2.1525e-05
15:96805738 C T 0.159285 1.4668e-04
15:96806416 C T 0.867103 -2.1547e-05
15:96809561 G A 0.043594 3.7873e-05
15:96813247 T C 0.154410 4.4505e-05
15:96814599 A G 0.037002 -1.4025e-05
15:96816026 C G 1.402662 -4.2528e-06
15:96820597 G A 0.842743 -6.0270e-06
15:96827144 C T 0.131580 -1.3529e-04
15:96827325 T C 0.037618 -5.7102e-05
15:96828531 T C 0.038621 8.4221e-05
15:96830550 G A 0.481374 -1.3175e-05
15:96838441 T C 0.038232 2.8807e-05
15:96843645 G A 0.114786 8.7679e-05
15:96844727 T C 0.356916 -2.4722e-07
15:96851106 T C 0.356001 -2.6896e-06
15:96855156 A G 0.034470 -4.2606e-07
15:96857294 A G 0.151953 2.0693e-05
15:96857621 T C 0.911459 -5.8734e-05
15:96863341 T C 0.022662 2.8288e-05
15:96865270 C T 0.607124 -1.1157e-04
15:96869104 T C 0.092764 -1.1708e-04
15:96871462 A C 0.086366 -9.0490e-05
15:96872905 A C 0.033233 2.5110e-05
15:96878437 C T 0.461510 -4.6005e-06
15:96883321 T G 0.452539 -1.2656e-06
15:96884712 C T 0.712306 4.8717e-05
15:96885638 A G 0.615797 2.0476e-05
15:96890346 G A 0.040023 2.6108e-06
15:96890855 C T 0.083841 -5.5879e-05
15:96895606 G C 0.041770 4.2284e-05
15:96896449 G C 0.216901 7.3716e-05
15:96898166 C T 0.578383 -8.1936e-05
15:96899981 T C 0.090449 -6.4937e-06
15:96900999 T G 0.023733 -3.5215e-05
15:96901310 C T 0.039624 -5.4677e-05
15:96902448 C G 0.820325 2.9804e-05
15:96905176 G A 0.190285 2.1557e-05
15:96905460 C T 0.191688 1.0931e-05
15:96906029 C G 0.433490 -2.7519e-06
15:96906125 A C 0.261760 -6.9935e-04
15:96906359 T C 0.069297 8.5817e-05
15:96906485 T C 0.041695 4.7580e-05
15:96907819 C A 0.552732 3.0975e-05
15:96908252 A G 0.281569 -1.7849e-05
15:96908307 C T 1.629702 2.5403e-04
15:96910440 C T 1.126925 7.5869e-05
15:96911139 G A 0.452250 -2.8502e-04
15:96914950 A G 0.956199 5.5550e-05
15:96917690 G A 0.021665 4.9321e-05
15:96920948 T C 1.050290 -2.1721e-06
15:96931193 G A 1.706380 -3.7865e-05
15:96934607 A G 0.048495 8.1085e-05
15:96934745 T C 0.392496 -1.8154e-05
15:96935990 A G 0.070579 -2.6877e-05
15:96941966 T C 0.068018 -5.3949e-05
15:96947205 G A 0.774436 -2.2341e-05
15:96952908 A G 0.872117 -4.1066e-05
15:96954995 A G 0.761311 6.7672e-06
15:96959089 A G 0.038835 1.0632e-04
15:96959991 G A 1.428287 -2.3205e-05
15:96965397 A G 0.136708 1.3708e-05
15:96965591 A G 0.135238 -1.2828e-05
15:96967788 C A 0.873477 -1.9056e-05
15:96977493 G T 0.066152 6.3134e-05
15:96977643 G A 0.534017 -9.0110e-06
15:96978108 T G 0.069894 -3.6431e-05
15:96981506 T G 0.034165 5.2172e-06
15:96995093 G A 0.379970 2.7716e-05
15:96997098 C T 0.568678 2.1221e-05
15:97001057 A G 0.208017 -5.4886e-05
15:97001633 C T 0.038141 -4.4523e-05
15:97002653 G A 0.420812 3.6839e-05
15:97005192 G A 0.876483 1.8106e-05
15:97009386 T C 0.264733 -7.2104e-05
15:97012162 C G 0.052532 1.6988e-05
15:97016745 A G 0.430059 4.0733e-05
15:97016950 G A 1.650812 -3.9721e-05
15:97031142 C T 0.331041 5.2325e-05
15:97033341 G A 0.891316 1.0782e-04
15:97033485 T C 0.046430 1.2311e-04
15:97040940 A G 0.882520 6.1873e-05
15:97041592 T C 0.099453 3.8318e-05
15:97049985 C T 0.997264 -3.7455e-05
15:97053600 C A 0.110810 -8.5536e-06
15:97054105 A G 0.022526 -9.9421e-05
15:97071751 C T 1.572930 -3.3825e-05
15:97079333 A G 0.085633 -2.7221e-05
15:97079899 A C 0.605430 6.0972e-05
15:97081314 G A 1.799296 4.6159e-05
15:97084342 A C 1.438956 2.8208e-06
15:97085431 T C 1.439374 2.0975e-05
15:97087713 G A 0.500170 -1.9416e-05
15:97094594 C T 0.316701 4.3464e-05
15:97096561 T C 0.098931 4.3315e-05
15:97097172 G T 0.043263 1.0408e-05
15:97098553 T C 0.075827 1.1378e-05
15:97099180 T C 0.234424 8.6157e-05
15:97099737 T C 0.042068 1.4351e-05
15:97101654 T C 0.348162 4.4543e-05
15:97102152 G C 0.626255 3.3314e-06
15:97106543 G C 0.900550 2.7131e-05
15:97116274 C T 0.024703 1.3490e-05
15:97117862 G A 0.041221 7.6344e-05
15:97120664 T C 0.045794 3.7452e-05
15:97123469 A G 0.024389 1.7808e-05
15:97125866 T C 0.114698 2.2873e-06
15:97127904 G A 0.086392 -9.4851e-07
15:97128491 T G 0.276126 1.3911e-04
15:97130369 C T 0.794034 -9.5176e-07
15:97134222 C T 0.423428 2.2175e-04
15:97151439 G T 0.043691 8.3841e-05
15:97151557 C T 0.061390 4.7682e-05
15:97154360 G A 0.464467 4.0865e-05
15:97157015 A C 0.266788 1.6927e-04
15:97159049 C T 1.011396 -2.2252e-05
15:97159528 T C 0.739733 -1.9331e-04
15:97162186 G A 0.032685 7.0417e-05
15:97167827 C T 0.036687 -1.5311e-04
15:97174668 A C 0.056018 -1.1460e-05
15:97183695 G T 0.027352 -2.5233e-05
15:97184582 T G 0.158636 8.0100e-05
15:97185850 A G 0.049692 3.5211e-05
15:97188057 T C 0.675707 1.2577e-04
15:97193223 T C 0.315046 7.7548e-05
15:97197727 C A 0.036310 6.9342e-05
15:97201055 A G 0.183460 8.1925e-05
15:97204880 A C 0.062270 3.2181e-05
15:97217421 T C 0.070972 -2.8945e-05
15:97219593 A G 1.196930 1.4688e-05
15:97221546 T C 1.469401 1.2127e-05
15:97232827 G A 0.031682 4.3625e-05
15:97233391 A G 0.035242 7.8187e-05
15:97234378 G A 1.684117 -1.7012e-05
15:97242966 T C 0.256687 5.5243e-06
15:97246670 A G 1.756416 6.0366e-06
15:97248140 A C 0.127853 7.7702e-05
15:97252021 T C 0.041218 5.6280e-06
15:97253404 G A 1.698947 -1.3921e-05
15:97256232 A C 0.179123 6.7155e-06
15:97269868 A G 1.617761 3.4460e-05
15:97272694 G A 0.403317 5.9881e-07
15:97273800 A G 0.297889 6.0857e-05
15:97275525 G A 0.047868 -2.1198e-05
15:97277490 A G 0.764482 5.8482e-09
15:97277632 A G 0.491108 -3.4025e-06
15:97279956 A G 0.073461 -9.7779e-06
15:97289635 T C 0.297376 6.6493e-05
15:97294233 G T 1.703543 1.6870e-04
15:97294435 A G 0.240559 -5.9652e-05
15:97301278 C T 0.122095 -7.6354e-06
15:97302676 A G 0.987913 3.5334e-05
15:97303877 T G 0.334595 -1.8852e-05
15:97312646 C T 0.699054 5.1132e-05
15:97315167 T G 0.046482 3.1832e-05
15:97316477 T C 0.236313 7.9825e-05
15:97321085 G T 0.057570 4.6765e-06
15:97321451 C T 1.401324 -2.1463e-05
15:97325858 A C 0.501832 1.6584e-05
15:97327393 T C 0.235190 1.0360e-03
15:97329289 A C 0.090732 -1.4864e-04
15:97330588 A G 0.322560 -3.6955e-05
15:97330921 T G 0.024395 3.6827e-05
15:97332904 C T 0.067635 -1.7748e-04
15:97336596 A G 0.208789 -2.0252e-05
15:97337505 G A 0.043996 1.6070e-05
15:97342016 T C 0.089323 -1.2675e-04
15:97349904 C T 0.022555 -1.3454e-05
15:97351185 G A 0.100255 1.3491e-05
15:97354242 C A 0.344488 6.6095e-06
15:97357170 C T 0.118898 -1.5394e-05
15:97361521 T C 0.090787 4.8205e-05
15:97369517 C T 0.115023 7.0781e-06
15:97372564 T G 0.422104 1.8065e-04
15:97375265 G A 1.845324 4.0591e-05
15:97381316 A G 0.088697 -1.1360e-06
15:97387756 C T 0.199585 -7.9168e-06
15:97387988 C G 0.075827 -6.2783e-05
15:97390919 C A 0.106347 2.0210e-05
15:97394539 A C 0.281790 -2.0720e-04
15:97398462 A G 0.631838 -1.6865e-05
15:97413027 C T 0.283542 1.2960e-04
15:97422670 C T 0.316373 6.8097e-05
15:97425623 C T 0.073565 7.4008e-05
15:97425886 C T 0.308895 -5.7829e-05
15:97426312 C T 0.069673 -4.3251e-05
15:97426365 A G 0.532514 -1.1185e-05
15:97431231 A C 0.050874 -2.2360e-05
15:97434080 A G 0.137091 -6.2924e-05
15:97438847 C T 0.477771 -1.0819e-04
15:97444782 C T 0.228115 -1.0085e-05
15:97466227 C T 0.172177 8.7865e-05
15:97466630 T C 0.091933 2.9081e-05
15:97469263 A C 0.691137 5.9698e-05
15:97470516 A G 1.547133 -4.1337e-05
15:97485027 G A 0.020958 3.7101e-05
15:97486712 A G 0.294659 1.1821e-04
15:97492655 G A 0.188870 5.9332e-05
15:97495817 C T 1.627436 3.8912e-05
15:97499378 A G 0.030653 -5.3425e-05
15:97500410 G A 0.096263 -1.8612e-05
15:97503841 C T 0.711511 1.3457e-05
15:97504590 G A 0.122105 -1.9837e-06
15:97505817 T C 0.039705 9.8196e-06
15:97507921 G A 0.172164 -3.6761e-05
15:97510117 G A 0.215378 -1.0811e-04
15:97511405 G A 1.099638 4.1508e-06
15:97512178 C T 0.390957 -1.0341e-05
15:97512652 G A 0.409263 2.5682e-05
15:97516099 G T 0.089515 5.1866e-05
15:97516442 A C 0.026803 1.2420e-06
15:97516929 A G 0.062624 6.1118e-05
15:97516961 G C 0.061539 3.1154e-05
15:97517120 T C 0.856645 -1.4862e-05
15:97519268 G C 0.226365 -4.8157e-05
15:97520230 C T 1.207602 1.2813e-05
15:97521191 T C 1.418991 -3.9551e-06
15:97521372 G A 1.616836 -1.6743e-05
15:97523080 T C 0.114040 -5.9861e-06
15:97527211 T C 0.039582 2.0865e-06
15:97535478 A G 0.068346 -6.3675e-05
15:97542220 C T 0.176157 -5.5504e-05
15:97543165 G A 0.048358 -1.9529e-05
15:97548852 A G 0.041166 -6.8292e-05
15:97549221 C T 1.628105 -4.5658e-05
15:97550326 A G 0.070637 -1.0959e-04
15:97550659 A G 0.047492 -9.1956e-05
15:97552028 C T 0.279729 -7.0942e-05
15:97555485 T C 0.488297 -1.3323e-04
15:97557333 C T 1.579600 -6.8263e-05
15:97561167 A G 0.137474 -8.2985e-05
15:97561469 A G 0.086434 -3.8245e-05
15:97566854 A G 0.440582 -1.8346e-08
15:97571541 C T 0.393622 -1.7746e-03
15:97573518 G A 0.187611 5.1128e-05
15:97574859 A G 0.072955 8.7738e-05
15:97575174 T G 0.101125 1.7507e-04
15:97575577 G A 0.105769 -2.8905e-05
15:97575830 A C 0.144008 -1.3425e-05
15:97581870 T C 0.819497 2.4581e-05
15:97583833 C T 0.142287 1.4539e-04
15:97592647 A G 0.045346 -1.4638e-04
15:97595075 G A 0.392704 3.9723e-06
15:97597369 A G 0.038089 3.6272e-05
15:97603472 G T 0.174167 3.2288e-05
15:97609078 G A 0.473747 1.6413e-05
15:97609524 G A 0.684529 3.8012e-05
15:97609623 G A 0.040708 -4.1594e-05
15:97618197 C T 0.225401 -8.7598e-05
15:97624215 T C 0.263607 1.2507e-04
15:97624277 G T 0.076924 -7.8927e-05
15:97627184 G C 1.290459 -1.1192e-06
15:97628673 T G 1.436868 1.5421e-05
15:97629434 T C 0.091053 1.2362e-04
15:97632080 T C 0.268907 3.2088e-05
15:97634640 G A 0.129126 3.9405e-05
15:97638520 T C 0.926461 3.2952e-05
15:97640857 G T 0.022464 -2.7128e-05
15:97647358 C T 0.114403 8.3824e-05
15:97650471 A G 0.291709 -1.4305e-05
15:97658390 T C 0.036138 2.2627e-05
15:97669629 A G 0.297340 5.8553e-05
15:97673132 A G 0.107045 7.9719e-06
15:97673671 A G 0.323033 -1.7842e-06
15:97676516 C T 1.477869 -1.4916e-05
15:97682421 C G 0.031711 -4.9251e-05
15:97682752 T C 1.244262 -4.8092e-05
15:97687667 A C 0.041841 2.1736e-05
15:97690156 C T 0.230452 -5.7870e-05
15:97706199 A G 0.907798 6.3898e-05
15:97706268 G A 0.750885 -4.4083e-04
15:97711561 C A 0.286723 5.7735e-05
15:97711612 G A 0.122436 -2.5552e-05
15:97713766 A G 0.978253 3.4436e-05
15:97714951 G A 0.955303 -4.2990e-05
15:97715656 T C 0.463334 3.8076e-05
15:97716050 C T 0.032360 -2.4550e-05
15:97720305 A G 0.145134 -9.3424e-06
15:97720949 G C 0.031808 1.9059e-05
15:97722204 A C 0.099327 -7.4433e-05
15:97723118 C T 0.176050 3.5094e-05
15:97732589 T C 0.109028 3.0876e-05
15:97754722 G A 0.092637 -7.5301e-05
15:97757704 C T 1.555338 -9.9199e-06
15:97774306 T C 0.545689 8.6930e-05
15:97774360 C T 0.038887 -6.2118e-05
15:97775695 T C 0.423636 -3.9314e-05
15:97779567 A G 0.032665 2.6934e-05
15:97779916 T C 0.022328 -5.0220e-05
15:97780459 T C 1.629384 3.0732e-05
15:97780826 A G 0.066518 -2.7399e-04
15:97782430 C T 1.029108 6.6266e-06
15:97782469 A C 0.106860 1.2610e-05
15:97784606 A C 0.543621 3.1513e-04
15:97787009 T C 0.065873 -1.4499e-04
15:97795483 A C 0.102832 2.2906e-05
15:97798401 G A 0.378779 -1.9793e-05
15:97798642 T C 1.927065 5.9160e-06
15:97801408 A G 1.901868 1.4100e-05
15:97802623 C T 0.062030 3.5228e-05
15:97804519 C A 0.033321 1.2195e-05
15:97807441 T C 0.046560 8.4647e-06
15:97808182 A G 1.226654 6.6510e-05
15:97808614 A C 0.027677 -1.1737e-05
15:97850135 C A 0.080761 2.0171e-05
15:97858832 G A 0.077911 1.2227e-05
15:97865951 A G 0.036619 -9.1817e-05
15:97869293 C T 0.202363 2.0526e-05
15:97871171 T C 0.029173 4.4396e-05
15:97871216 C A 0.046375 4.2339e-05
15:97875254 G A 0.038637 -8.5046e-05
15:97888848 G T 0.651156 8.8422e-05
15:97889261 G A 0.047346 7.5786e-06
15:97890328 T C 0.106139 -5.6811e-05
15:97890600 A G 0.085948 1.4142e-04
15:97891134 C T 0.141544 6.3542e-05
15:97897683 A G 0.038865 -8.8169e-06
15:97900151 T C 0.043600 9.2552e-05
15:97903095 A G 0.229173 7.3215e-05
15:97903324 G A 0.463646 -1.3994e-05
15:97905167 A C 0.088573 -1.0459e-04
15:97905438 G A 0.207660 -3.6361e-05
15:97909341 T C 0.086460 -1.5683e-04
15:97910418 C T 0.150226 3.3283e-05
15:97921075 C T 0.242828 1.2387e-04
15:97921558 A G 0.927763 2.4759e-05
15:97921629 C G 0.035106 -6.3950e-06
15:97921976 G A 0.045116 5.7385e-05
15:97922494 A G 0.683945 4.2951e-05
15:97923947 G A 0.806741 2.0621e-05
15:97927111 C T 0.061773 -8.4638e-06
15:97927281 G C 0.600776 -2.6052e-05
15:97927321 T C 0.337578 -9.2856e-06
15:97929040 T C 0.112968 -3.5083e-05
15:97929467 A G 0.391123 2.4588e-05
15:97933513 T G 0.107477 6.4733e-05
15:97933953 C A 0.682909 7.9158e-05
15:97940137 T C 0.035580 9.8285e-05
15:97940441 A T 0.028238 1.3216e-04
15:97941122 C T 0.040669 5.2756e-05
15:97942943 G A 0.662708 -7.2123e-05
15:97944045 C T 0.183424 -1.1172e-05
15:97945780 G T 0.056220 4.1751e-04
15:97946036 T C 0.574962 4.5640e-06
15:97947627 G A 1.426411 5.2981e-06
15:97950113 G A 0.643152 8.3163e-06
15:97956064 G A 1.472987 2.2269e-05
15:97963559 A G 0.637118 1.6672e-05
15:97968678 G A 0.791262 -4.7004e-05
15:97970336 G A 0.117636 2.9442e-05
15:97971190 A C 0.067512 -2.5218e-05
15:97975913 T C 0.039128 -1.3950e-05
15:97986363 A G 0.071290 2.7312e-04
15:97990285 A C 0.490586 -5.0207e-05
15:97994972 C A 0.458505 5.6732e-05
15:97997668 C T 0.305013 -4.6138e-05
15:97997773 C T 0.069326 1.1610e-06
15:97999066 G A 0.776981 -2.9540e-05
15:98004157 T C 0.028111 3.3676e-05
15:98004987 A G 0.042945 -3.3698e-05
15:98005190 T G 1.530223 -1.8170e-05
15:98006502 A G 0.715724 -6.3277e-05
15:98007105 T C 0.045356 6.8467e-06
15:98015276 C T 0.133206 -1.3770e-06
15:98020603 T C 0.062085 2.7697e-05
15:98023782 C T 1.645385 1.2033e-05
15:98025836 G A 0.338529 -2.1463e-05
15:98031324 A G 0.578666 8.2571e-05
15:98031687 T C 0.810244 -1.3587e-05
15:98033018 C T 0.530791 8.3840e-05
15:98034118 A G 0.979003 4.3694e-05
15:98039051 C T 0.179198 -2.7142e-05
15:98042356 C T 0.377747 2.7800e-04
15:98042724 A G 0.148636 -8.8187e-05
15:98043663 T C 0.682413 2.7510e-05
15:98046213 G A 0.037901 -6.1507e-06
15:98048030 G A 0.154228 -2.2686e-05
15:98048366 C T 0.527081 4.6823e-05
15:98049788 A G 0.026690 3.5124e-05
15:98053460 T C 0.491592 -4.6698e-05
15:98053750 C A 0.126867 3.6838e-06
15:98058995 A G 0.063555 -2.3806e-05
15:98059014 A T 0.825411 1.8067e-05
15:98059041 T C 0.975151 2.0173e-05
15:98060325 C T 1.215161 7.2724e-05
15:98063595 C T 0.066106 1.0246e-04
15:98064021 A G 0.826287 -8.8482e-06
15:98064215 C T 1.938977 -8.3499e-07
15:98064373 G C 1.234807 -8.2528e-06
15:98070461 C T 0.147737 1.1036e-04
15:98070598 G T 0.177423 -1.4969e-05
15:98073005 T C 1.395222 -3.3174e-05
15:98073351 T C 0.347581 -1.9885e-05
15:98074909 T C 0.041555 -1.0243e-05
15:98075232 C A 0.897265 -4.2777e-05
15:98075720 G A 0.748470 -1.1369e-04
15:98077578 A G 0.165705 6.8618e-06
15:98080035 C A 1.238144 -3.8576e-05
15:98081701 T C 0.100226 1.4003e-04
15:98084343 G T 1.386465 -4.0286e-05
15:98085390 C T 0.031458 -1.1507e-05
15:98091365 A C 0.262812 5.5026e-05
15:98097495 C T 0.292747 -1.1353e-06
15:98100786 G A 0.073779 -8.5144e-05
15:98101385 T C 0.517399 4.5078e-06
15:98103736 G A 1.440948 -3.4635e-06
15:98103775 A G 1.749619 4.2574e-06
15:98111872 T C 1.164388 8.5649e-05
15:98114611 T C 0.043490 -3.3992e-05
15:98117947 T C 0.128055 4.2949e-05
15:98129804 T C 0.022847 8.1821e-05
15:98135405 T C 0.068028 3.7757e-06
15:98136003 C A 0.081115 -5.7946e-06
15:98136854 G A 0.748087 3.3499e-05
15:98140969 A C 0.048881 -2.0260e-05
15:98144599 A C 0.067005 1.0195e-04
15:98145704 T C 0.100287 3.9643e-05
15:98146038 T C 0.592437 5.7927e-05
15:98148074 A G 1.246749 9.6199e-05
15:98150154 A G 0.378451 4.0511e-05
15:98152358 A C 0.615709 -1.5254e-05
15:98154345 T C 0.621597 -1.2079e-05
15:98154394 C T 0.410941 6.4504e-05
15:98157871 G A 0.075272 7.0236e-05
15:98160244 T C 0.404375 -3.5542e-05
15:98162391 G T 1.181295 1.3551e-05
15:98165405 G A 0.061260 7.4579e-05
15:98167811 C T 0.855181 -1.5142e-05
15:98169179 T C 0.024392 -1.1775e-05
15:98180905 G A 0.333060 -2.2489e-05
15:98188533 T C 0.104568 -1.2798e-05
15:98193100 G A 0.213441 -2.6792e-05
15:98195847 G A 1.107778 2.6058e-05
15:98196147 G A 0.265941 4.8475e-05
15:98196379 T C 0.568315 3.5350e-05
15:98198789 A G 0.068917 -5.3882e-05
15:98199244 A G 0.026855 -5.6689e-05
15:98201793 A G 0.032467 2.0081e-05
15:98203178 A G 0.895058 -1.1151e-04
15:98207100 T C 0.184709 -7.6562e-05
15:98207215 T C 0.103384 -1.3489e-05
15:98208510 C G 1.255366 -3.8249e-05
15:98211036 G A 0.029436 1.8134e-05
15:98216200 T C 0.260420 -8.5348e-06
15:98217518 T C 0.105188 1.4369e-05
15:98217842 T G 0.459216 4.9026e-06
15:98222512 A G 1.232665 -2.6294e-05
15:98227924 A G 0.989120 -1.6972e-05
15:98230417 T G 0.075555 2.6477e-05
15:98236183 C T 0.070241 6.4464e-06
15:98242081 C T 0.051075 1.2336e-05
15:98242434 T C 0.118606 3.2337e-05
15:98245019 G A 0.230883 1.6025e-05
15:98247711 G T 1.271458 4.0095e-05
15:98248738 T C 0.148454 5.6458e-05
15:98250283 T C 0.046684 -1.0357e-04
15:98254441 T C 0.041672 6.3991e-05
15:98255395 C T 0.229082 2.7648e-05
15:98257388 T C 0.191324 -2.2073e-05
15:98258859 T C 0.057813 3.6796e-05
15:98260864 T C 0.031322 -2.0916e-05
15:98264414 C A 0.054665 -1.4187e-05
15:98264972 A G 0.021896 -1.7236e-05
15:98269310 C T 0.031435 3.1640e-05
15:98273348 C A 0.438027 4.3811e-05
15:98277870 G A 0.760334 -2.6395e-05
15:98287013 C T 0.846752 2.6459e-05
15:98292074 C T 0.031844 1.1413e-05
15:98293329 T G 1.940619 4.3318e-05
15:98297052 A G 0.052419 -1.0067e-04
15:98297114 T C 1.157692 5.4053e-05
15:98304173 T C 0.181055 7.8508e-06
15:98310084 T G 0.037164 1.7226e-05
15:98312600 A G 0.260257 3.6711e-05
15:98325896 A G 0.031938 3.8185e-05
15:98328224 T A 0.029867 9.8990e-06
15:98332598 C G 0.091021 2.1519e-05
15:98333995 C T 1.913936 4.9382e-05
15:98334926 A C 0.129840 -1.6594e-05
15:98338524 T C 0.673692 -1.1128e-05
15:98343690 A G 0.617316 3.9143e-06
15:98345967 C A 0.049748 1.5046e-05
15:98346842 T C 1.768026 2.5172e-06
15:98351363 A G 0.029686 2.4142e-04
15:98352267 T C 1.030922 -1.8893e-05
15:98352841 A G 0.377449 5.0434e-06
15:98357075 G A 0.784995 1.4258e-05
15:98358984 A G 0.600772 1.3067e-05
15:98359500 C T 0.024116 -7.3612e-05
15:98368680 A G 0.354482 1.0946e-05
15:98377312 G A 0.602116 3.4852e-06
15:98381199 A G 0.137594 3.3615e-05
15:98384280 G A 0.020705 9.8035e-06
15:98387270 G A 0.029140 2.8606e-06
15:98396023 G A 0.621003 -1.0632e-05
15:98399012 G A 0.123082 -4.5937e-05
15:98402997 A T 0.101206 5.3109e-05
15:98403449 C T 0.067567 -7.7177e-05
15:98403961 G A 0.910992 -1.8799e-05
15:98404924 C T 0.383093 -2.8714e-06
15:98415232 A C 1.070848 -5.5175e-05
15:98418190 T C 0.101670 -2.2654e-05
15:98418647 A C 0.092218 -5.0655e-05
15:98419579 C T 0.846168 -2.8233e-05
15:98420139 C A 0.057898 1.2616e-05
15:98426040 T C 0.249413 1.0821e-05
15:98426952 G A 1.337915 -1.8534e-05
15:98432393 G A 0.818984 1.0482e-04
15:98436278 G A 0.052915 1.1654e-05
15:98437293 A G 0.098223 4.2855e-05
15:98437490 A G 0.481235 -1.1920e-05
15:98437518 G A 0.204375 3.9805e-05
15:98444727 C T 0.157026 6.1963e-05
15:98445404 A G 0.074854 -1.3446e-05
15:98445760 T C 0.993619 6.4219e-08
15:98452412 C T 0.868229 3.2881e-05
15:98452706 T C 0.123056 -8.1753e-06
15:98454135 G A 0.214593 3.0691e-05
15:98455969 G A 0.278109 6.2047e-05
15:98456373 C T 0.070933 -3.4758e-05
15:98456695 C T 0.391009 3.5869e-06
15:98459716 A G 0.088508 3.4111e-05
15:98460348 T C 0.044915 3.9616e-05
15:98461361 C T 0.132255 3.4536e-06
15:98464956 A G 0.043457 -2.8368e-05
15:98467029 G A 0.118538 2.7039e-06
15:98470439 A G 0.124478 -3.0193e-05
15:98478810 G A 0.376501 -3.3541e-05
15:98479609 G A 0.463467 -1.5973e-05
15:98484532 G T 0.250643 -2.3742e-05
15:98489537 A C 0.082445 -1.9918e-05
15:98491336 T C 0.150009 -6.0167e-05
15:98494154 C A 0.137104 -7.7864e-06
15:98497881 C T 1.529470 -1.4641e-06
15:98498451 A G 0.089924 -3.2042e-06
15:98498594 A G 0.030426 1.5147e-05
15:98499525 T G 1.601513 1.0328e-04
15:98500861 T C 0.042756 -2.1724e-05
15:98501126 C T 0.628774 -8.9968e-06
15:98504793 T C 0.076697 -2.7232e-06
15:98504875 C T 1.541982 5.7013e-05
15:98512431 T C 0.096480 -7.9330e-06
15:98513845 C T 1.016920 2.4046e-05
15:98514173 T G 0.066421 7.4454e-05
15:98518792 G C 1.248407 3.4765e-05
15:98522038 A G 1.482802 2.6782e-05
15:98523292 C T 0.180769 -1.1443e-05
15:98532024 T C 0.072530 1.1289e-05
15:98536642 A G 1.200935 1.8764e-05
15:98538204 T C 1.587767 3.9354e-05
15:98539460 C T 0.134127 -2.1017e-05
15:98543839 A C 1.636132 -2.0364e-05
15:98552024 T C 1.286126 8.8133e-06
15:98558944 C T 0.819822 6.6628e-06
15:98563397 C T 0.479557 -2.6345e-08
15:98564516 C T 0.151953 1.3044e-05
15:98572653 T C 0.020896 4.7174e-05
15:98580460 A G 0.064990 -6.9769e-05
15:98583023 A G 0.079566 -1.4240e-05
15:98583104 G A 0.912329 1.3978e-05
15:98586859 C T 0.243217 3.9732e-06
15:98594640 T G 0.043276 -4.1348e-05
15:98596491 C A 0.094513 7.6149e-05
15:98605496 A C 1.205268 1.0454e-05
15:98608693 C T 1.094938 3.4754e-05
15:98616278 C G 0.201970 7.7004e-06
15:98622559 G A 0.069793 -5.2769e-06
15:98622869 A G 0.027378 3.1680e-07
15:98624180 C T 0.624940 -1.4558e-05
15:98626738 A G 0.156286 3.3542e-05
15:98627505 A C 0.054785 4.2952e-05
15:98628989 A G 0.123780 -4.5547e-05
15:98630058 T C 0.774832 2.3728e-05
15:98631091 C T 0.102352 3.9905e-05
15:98643838 C T 0.129171 -1.4311e-05
15:98646537 T C 0.750807 -1.9625e-05
15:98646914 C T 0.156393 3.4315e-05
15:98651114 T G 0.240526 1.9919e-05
15:98656293 C T 0.469414 2.5961e-05
15:98656796 G A 0.389922 -1.2307e-05
15:98662309 C A 0.714552 3.3750e-06
15:98664627 C A 0.111716 -1.8330e-05
15:98665043 G C 1.286749 -5.9185e-06
15:98665481 T C 0.376731 1.9483e-05
15:98668627 T C 0.087580 -2.7001e-05
15:98670923 T C 0.784291 5.7302e-06
15:98672166 T C 0.848251 1.2472e-04
15:98672521 G T 0.403752 4.6320e-05
15:98672792 C T 0.399643 1.6552e-05
15:98672846 G T 1.066590 8.3296e-06
15:98672993 G A 0.540918 2.5357e-05
15:98673011 A G 0.314410 4.7856e-05
15:98674129 C T 0.263565 -7.3072e-07
15:98674720 T C 0.163531 1.5634e-04
15:98674786 G A 0.761285 2.3976e-06
15:98675508 T C 0.068625 -1.6608e-05
15:98676626 G C 1.498612 -3.3870e-05
15:98677156 T C 0.606855 -1.3701e-05
15:98678041 C A 1.049456 1.1965e-05
15:98678524 A C 1.651750 1.8156e-06
15:98680037 T G 0.197949 1.9786e-05
15:98680074 C T 1.527931 -2.6832e-05
15:98680170 T C 1.806862 -1.6462e-05
15:98681490 G T 1.865226 -6.5182e-05
15:98681918 C T 0.071397 -1.0338e-04
15:98685218 T C 1.388108 1.7542e-05
15:98688338 C T 1.211393 5.2263e-07
15:98691582 A G 0.098463 -4.9171e-05
15:98700270 C A 0.162839 3.4289e-05
15:98701022 T C 1.851296 -3.3986e-05
15:98704720 C T 0.037501 -1.3242e-05
15:98707938 A G 0.137961 2.1363e-05
15:98709113 A G 0.130827 -8.4513e-05
15:98710305 C T 0.900829 8.8404e-06
15:98711639 G A 1.853925 -3.5550e-05
15:98711705 G A 0.043840 4.9670e-05
15:98713414 C T 0.278167 3.3305e-05
15:98715638 A T 0.046752 -4.6097e-05
15:98718640 T C 0.117142 3.8653e-05
15:98720263 G A 0.112339 -1.6951e-05
15:98720318 T C 1.168023 3.7589e-06
15:98720899 C A 0.272189 -1.8925e-04
15:98720935 A G 1.448053 5.1982e-05
15:98722173 A G 0.576166 1.8308e-05
15:98727098 T C 0.571353 6.2509e-07
15:98730362 T C 0.063571 1.0091e-04
15:98736413 A C 1.004593 -6.4707e-05
15:98744907 C A 0.027024 7.6532e-05
15:98745188 A G 0.114974 -1.2617e-04
15:98746513 T C 0.036099 -4.1595e-05
15:98750649 T C 1.789627 -4.2504e-05
15:98752509 T G 1.531602 -2.2691e-05
15:98757416 C T 0.041279 3.2215e-05
15:98760010 T C 0.070316 4.1612e-05
15:98769689 A G 0.085960 -5.4797e-05
15:98779257 G A 0.044308 3.4838e-06
15:98782907 G A 1.410990 2.8431e-06
15:98784983 T G 0.391616 6.8075e-05
15:98785843 A G 0.097061 -1.1979e-05
15:98786400 C T 0.021026 3.0388e-05
15:98787902 A G 0.026901 -2.5250e-05
15:98788248 C T 0.913459 3.5685e-05
15:98798689 G A 0.113501 -1.6031e-05
15:98800940 C T 0.802519 -3.1988e-05
15:98800955 A T 0.058602 -8.0769e-05
15:98802022 T G 0.145501 -3.4710e-05
15:98802802 G A 0.512183 8.6182e-06
15:98804453 G A 0.290089 -5.4458e-05
15:98806613 C A 0.311258 9.2982e-05
15:98818418 A C 0.531235 4.0042e-06
15:98820485 G A 0.152787 8.4069e-07
15:98820733 G A 1.066093 2.7711e-05
15:98823771 T G 0.379351 -9.0754e-06
15:98826470 C T 0.070235 -5.6402e-05
15:98827141 A C 0.029368 4.6779e-06
15:98827160 T C 0.068975 6.0968e-05
15:98827284 A C 0.041656 -1.4695e-04
15:98827964 C T 0.455317 3.8374e-05
15:98828977 C T 0.043058 1.4191e-05
15:98829591 T C 0.154757 2.0391e-05
15:98830849 A C 0.422727 1.0727e-04
15:98831286 C T 0.379558 -7.8790e-06
15:98831417 A G 0.112108 -9.0205e-06
15:98833360 G A 1.236300 -9.8056e-07
15:98833605 A G 0.221802 -3.2592e-06
15:98834854 A G 0.205946 1.3177e-05
15:98836224 A G 0.206891 -2.0518e-05
15:98841961 T C 0.093952 -2.7151e-05
15:98847446 T C 0.054503 -2.4098e-05
15:98853946 T C 0.209663 8.0291e-06
15:98856128 C G 1.749808 -8.3569e-06
15:98861741 T G 0.068657 5.8763e-05
15:98863488 T C 0.032665 -7.3220e-05
15:98864369 G A 0.896353 -4.2882e-05
15:98865021 T G 1.640299 -2.1915e-05
15:98867482 G A 0.457745 2.4207e-05
15:98868602 T C 0.142336 1.4030e-05
15:98868637 A C 1.787932 -7.4330e-07
15:98871849 T C 0.220526 5.9154e-06
15:98872043 T A 1.176868 1.3305e-04
15:98872287 A G 0.161723 -6.9526e-05
15:98872501 G A 0.097415 2.5815e-06
15:98874764 A C 1.472929 -7.5536e-06
15:98876029 C G 0.424191 -1.7179e-05
15:98879973 C T 0.085821 9.3091e-06
15:98884675 G A 0.825232 -5.0740e-06
15:98884858 A G 0.042373 1.6527e-04
15:98885527 C A 0.172239 2.1582e-06
15:98892016 C A 0.196904 4.3555e-05
15:98892395 C T 0.848644 -8.4746e-05
15:98892791 A C 1.958523 -1.7611e-04
15:98896633 G A 0.381788 -1.4154e-06
15:98896997 C T 1.272234 -5.6153e-05
15:98897342 T C 0.176708 -2.3229e-06
15:98899649 C T 0.886626 -1.2789e-05
15:98903655 G A 0.610864 8.5885e-06
15:98906525 G A 0.372168 2.1237e-05
15:98907097 T C 0.063097 6.8864e-05
15:98908143 A G 0.385615 3.1092e-05
15:98909552 C G 0.519311 -2.4449e-06
15:98909838 A G 0.103517 1.7755e-04
15:98912031 A C 0.229595 -3.6842e-06
15:98913481 G A 1.225314 8.7097e-05
15:98919670 C T 0.447167 -1.1245e-05
15:98921953 T G 0.377478 1.2465e-05
15:98925547 G A 1.247949 3.0518e-05
15:98926694 G T 0.730190 1.5217e-04
15:98932676 C T 0.586059 2.2563e-04
15:98934361 A G 0.227170 -4.5350e-05
15:98935974 A G 0.608260 2.8352e-04
15:98944875 G A 0.059774 3.4824e-05
15:98945286 C T 1.108924 5.5326e-05
15:98952468 A G 0.290819 -1.5766e-05
15:98954265 T C 0.040413 -1.9326e-05
15:98956272 G C 0.091024 2.6875e-05
15:98958486 T C 0.620734 -2.5545e-05
15:98960553 G T 0.506535 -2.5324e-05
15:98961757 A G 0.057421 5.8320e-05
15:98961927 T C 0.115270 1.6234e-05
15:98962995 C T 1.490605 -2.5396e-05
15:98963904 A G 0.595443 1.5481e-05
15:98965347 A G 0.044116 2.5823e-05
15:98965405 C A 0.969483 -5.6893e-06
15:98965483 T C 0.151495 2.6059e-05
15:98968641 A G 0.232824 6.6157e-07
15:98970653 G T 0.458424 1.9077e-05
15:98973223 T C 1.851724 3.3571e-05
15:98976034 T C 0.368474 -6.7154e-05
15:98980829 G A 1.880293 -2.0142e-05
15:98984225 G A 0.247654 -3.3665e-05
15:98989154 A G 1.879641 -3.3357e-05
15:98990286 T C 0.104120 3.3589e-05
15:98995081 G A 1.879576 -2.1801e-05
15:98999958 A C 0.847651 5.6243e-05
15:99016923 G C 0.384583 -3.6596e-06
15:99020480 C T 0.270511 -2.7993e-05
15:99033438 G A 0.460248 7.7694e-05
15:99033492 G A 0.071627 -5.9399e-05
15:99033970 A G 0.114153 2.8233e-05
15:99043387 C A 0.856593 8.2021e-05
15:99045184 C T 0.087859 -6.2947e-06
15:99052298 C T 0.052409 2.8261e-05
15:99053885 A G 0.050306 -1.0650e-04
15:99056167 A G 0.217475 -7.2013e-05
15:99065229 A G 1.283228 3.4489e-05
15:99065407 T C 0.303189 6.6123e-05
15:99069239 G A 0.470813 -8.7779e-06
15:99072905 A G 0.374521 6.2649e-05
15:99072920 G A 1.401149 -2.6147e-05
15:99073830 C A 1.772577 1.5646e-05
15:99074424 A G 0.054058 -8.5625e-05
15:99081116 A G 1.780474 1.8805e-05
15:99081138 A G 0.054863 3.2185e-06
15:99081570 G A 0.269946 8.1699e-05
15:99082832 G A 1.025070 -4.8255e-04
15:99084760 A C 0.152294 -2.3923e-05
15:99088018 A G 0.706678 -5.6544e-05
15:99094616 C G 0.134527 -3.6189e-06
15:99100580 G A 1.544316 2.1980e-05
15:99104736 T C 0.575878 -8.2950e-05
15:99105872 C G 0.409552 -4.9820e-05
15:99106007 A G 1.944215 5.4111e-05
15:99114255 G A 0.733582 -2.4963e-04
15:99114359 G A 0.202996 -5.6192e-06
15:99116798 T C 0.179646 8.2708e-06
15:99124382 A G 0.036167 -1.6792e-04
15:99126168 A G 1.569246 -3.0596e-05
15:99126763 G A 0.129950 -1.6204e-05
15:99126851 A T 0.889122 -6.4150e-05
15:99130113 G T 0.913536 -6.4763e-05
15:99131733 A G 0.841572 -4.3652e-07
15:99132649 G T 0.205599 -3.4255e-05
15:99134424 C T 0.035943 -1.8441e-04
15:99136098 C T 0.931862 5.9189e-06
15:99139453 T C 0.180334 -4.9556e-06
15:99160610 T G 0.684922 2.0347e-05
15:99162835 G A 0.065860 -3.2993e-06
15:99169730 A G 0.052059 -1.0851e-05
15:99172668 A G 0.148272 6.1341e-05
15:99174214 A G 0.116701 3.7658e-05
15:99176475 C T 0.955832 2.7555e-05
15:99185712 G T 0.025145 -2.9189e-05
15:99188064 T C 0.029643 1.5810e-05
15:99190273 C T 0.948574 -6.1227e-05
15:99194896 G C 0.230932 2.4642e-04
15:99204006 A G 0.782492 -9.5832e-06
15:99204101 C T 1.025236 5.8649e-05
15:99204484 A C 0.046521 -9.0764e-05
15:99207345 T C 0.118376 1.9725e-04
15:99222595 C T 1.891819 -1.1867e-05
15:99224512 T G 0.066613 -2.1653e-04
15:99231868 G A 0.453230 -2.7114e-04
15:99236832 T C 0.097765 3.8727e-05
15:99238006 T C 0.054418 3.5675e-05
15:99240138 G A 0.036508 1.4844e-05
15:99240481 A G 0.600399 -2.3096e-05
15:99244876 T C 0.468278 5.2771e-06
15:99247795 A G 0.377108 1.1891e-05
15:99248132 T G 0.287022 3.8545e-05
15:99249907 T C 0.070657 -1.3825e-05
15:99252088 C T 0.027401 -4.3469e-05
15:99253572 T G 0.054723 -4.3477e-05
15:99254852 A G 0.044713 -1.4463e-05
15:99263801 G A 1.220426 -3.5644e-05
15:99275189 C G 1.910745 5.7224e-05
15:99277132 C A 0.031675 6.4390e-05
15:99278275 C T 0.039429 2.7684e-05
15:99280254 G A 0.608452 9.3367e-05
15:99285380 A G 0.389873 8.7316e-05
15:99297026 A G 0.040254 -1.9874e-04
15:99314621 T C 0.287746 3.1127e-05
15:99319807 G T 0.262809 -1.0979e-05
15:99320321 T G 0.081907 -2.0845e-05
15:99321452 C A 0.058940 -2.4968e-05
15:99321747 C T 0.314685 9.1441e-06
15:99322797 G T 0.049936 -5.0807e-05
15:99323267 G A 0.025022 3.8379e-05
15:99332172 G T 0.136143 8.5675e-05
15:99336769 T C 1.776842 5.7253e-05
15:99339346 A G 0.049261 8.0837e-05
15:99340690 C A 0.040828 -1.1250e-04
15:99343942 A G 0.021880 -1.3585e-04
15:99348428 A G 0.061400 -8.5095e-06
15:99355282 G A 1.092764 1.0806e-04
15:99356539 T C 0.068235 7.6569e-06
15:99361459 G A 0.181227 3.9572e-06
15:99364701 T C 1.003937 8.9145e-06
15:99366172 C A 0.036304 2.9433e-05
15:99383613 A G 0.046194 -5.2911e-05
15:99387007 T C 0.055262 4.7682e-04
15:99387742 A G 0.073416 -3.4619e-06
15:99391400 A G 0.094422 -4.3182e-05
15:99393332 T G 0.053983 3.3000e-04
15:99396105 T C 0.117464 1.1658e-04
15:99396687 A G 0.127983 -1.7640e-05
15:99399470 C T 0.555988 5.8064e-06
15:99405947 C T 0.190597 1.5110e-05
15:99406317 G T 0.417050 -3.1314e-05
15:99414403 A G 0.412327 -1.9734e-05
15:99414412 T C 0.026089 -2.9604e-05
15:99414445 T C 0.118785 6.0606e-06
15:99419232 C G 0.027702 8.7170e-06
15:99422665 G A 0.428183 -1.4621e-05
15:99427287 G A 0.059047 3.3536e-05
15:99429462 A G 0.609211 -2.1434e-04
15:99433376 A G 1.244603 -3.9846e-05
15:99434009 A G 0.090832 -6.5090e-05
15:99434816 A C 0.041773 2.4519e-05
15:99449872 G A 0.214437 -1.8496e-04
15:99453563 G A 1.564813 9.2374e-06
15:99454031 G C 1.375310 1.4520e-05
15:99455038 C T 0.038462 3.7797e-05
15:99455270 A C 1.665509 -1.3655e-05
15:99455930 C A 0.234801 1.4159e-05
15:99457752 A G 0.843078 -1.2097e-05
15:99457815 G A 0.440802 1.1340e-04
15:99458327 C T 0.662860 2.4601e-05
15:99458481 G A 0.475288 1.5371e-04
15:99458902 T C 0.417086 -3.5418e-05
15:99460476 T C 0.038839 -2.8116e-05
15:99461442 G A 0.065571 -1.5623e-04
15:99463530 G C 0.256015 1.1510e-05
15:99463735 A G 0.445791 -8.2975e-06
15:99463918 G T 0.052195 2.9519e-06
15:99464103 G A 0.449842 1.1617e-04
15:99465285 T C 0.820266 -6.8322e-06
15:99466085 T C 1.800506 6.5956e-05
15:99467934 C A 0.625901 2.5709e-05
15:99471429 G T 0.446969 1.3771e-04
15:99473606 G A 0.355670 -4.9429e-05
15:99477144 G A 0.865421 -1.8996e-04
15:99480770 G A 1.293857 7.0571e-05
15:99483617 G A 0.154138 -2.8088e-06
15:99484953 C T 0.314306 1.3273e-04
15:99485498 A G 0.253941 -1.2027e-05
15:99490543 T C 0.060046 -2.0932e-05
15:99492045 A G 1.094718 4.5311e-05
15:99496707 T C 0.337441 -3.3446e-05
15:99499205 C T 0.064928 -2.6439e-05
15:99500055 A G 0.070926 -7.0950e-06
15:99502527 T C 0.091647 3.6003e-05
15:99504004 A G 0.064513 -3.3846e-05
15:99504843 T C 0.499362 -1.9305e-05
15:99505828 G A 0.035489 2.7950e-05
15:99511073 G A 0.728418 4.1519e-05
15:99511732 G A 0.072397 -2.3361e-05
15:99511793 G C 1.036865 4.5485e-05
15:99511873 A G 0.571327 -2.1575e-05
15:99512235 T C 0.184096 -5.9750e-06
15:99514335 G A 0.029449 -3.3458e-05
15:99518179 T C 0.087538 -1.9324e-04
15:99521662 C A 0.954202 1.7656e-04
15:99522312 A C 1.870017 -3.2405e-05
15:99530451 G A 0.051328 -3.9212e-05
15:99537164 G A 1.543978 3.5104e-05
15:99537849 T C 0.048397 1.4422e-04
15:99538491 G T 0.030059 -6.1176e-05
15:99539654 A G 0.080806 -5.6689e-05
15:99550376 A C 0.070209 -6.6249e-05
15:99550546 C T 0.183028 -3.9591e-05
15:99560166 C T 0.071984 -6.5772e-06
15:99561550 A G 1.866252 4.3437e-06
15:99563857 A G 1.380623 1.0246e-05
15:99571554 G T 1.948152 3.1271e-05
15:99582771 A G 0.119509 -6.6564e-06
15:99584535 C T 1.556400 -5.2655e-05
15:99586889 C T 0.127899 2.6014e-05
15:99592303 A G 1.615521 -3.7668e-06
15:99596313 T C 1.386348 -1.8011e-05
15:99598943 A G 0.135218 5.7131e-05
15:99599364 T C 0.083929 1.6553e-04
15:99599855 T C 0.076165 3.3509e-05
15:99602839 T C 0.234629 1.5066e-05
15:99604346 C T 1.560512 -1.6693e-06
15:99604904 C T 1.212262 -1.4868e-05
15:99608030 C G 0.077749 4.6752e-05
15:99609016 C A 0.618605 1.9892e-05
15:99610134 A G 0.117383 2.3082e-05
15:99610212 A G 0.369769 1.6508e-05
15:99612005 C T 1.060514 1.2383e-04
15:99612902 G T 0.540606 3.4675e-05
15:99612917 A G 0.514263 5.0568e-05
15:99614880 T G 0.363443 -3.4022e-07
15:99616285 G A 0.385806 3.5770e-06
15:99617289 G T 0.662984 -2.0289e-05
15:99617571 T G 0.146276 1.2655e-05
15:99617773 T C 0.133498 2.3000e-06
15:99618214 G A 0.618137 -1.5705e-05
15:99618606 T C 0.272429 1.5982e-05
15:99628511 T C 0.368906 1.1701e-05
15:99628753 A G 0.036537 -6.0812e-06
15:99629972 A G 0.042477 -7.4651e-05
15:99631091 T G 0.032493 3.8212e-05
15:99631846 C T 1.964972 -3.3320e-05
15:99632014 A C 0.216800 4.7290e-05
15:99634995 A G 0.942411 -9.4905e-06
15:99635765 C T 0.060014 -9.3586e-05
15:99635900 T C 0.429053 1.3183e-05
15:99637536 T C 0.022727 -4.8106e-05
15:99639613 G A 0.609559 -6.8999e-06
15:99642177 T C 0.106899 -6.7591e-06
15:99647605 G T 0.643912 6.6368e-06
15:99648009 T C 0.047482 -9.6810e-06
15:99653800 C T 1.171483 -2.3807e-06
15:99654989 C T 1.175670 7.0203e-06
15:99657567 A G 0.093689 -1.4341e-05
15:99658320 A C 0.336042 -1.1765e-05
15:99666979 A G 0.159295 1.2865e-05
15:99670161 T C 0.158678 -4.7415e-06
15:99670265 T C 0.314747 1.3838e-05
15:99670278 T C 0.208592 2.2130e-05
15:99670400 C A 0.022298 3.3728e-05
15:99670518 C T 0.474597 1.9953e-05
15:99670575 T C 0.020338 5.3723e-05
15:99670847 T C 0.116571 -1.9885e-05
15:99670989 C T 1.492053 1.5949e-05
15:99671492 G A 0.021633 4.2468e-05
15:99671741 T C 0.023710 1.4702e-04
15:99671760 C T 1.493160 1.5232e-05
15:99671765 C G 0.128564 -3.6771e-06
15:99671795 T C 0.188805 2.3223e-05
15:99672599 C G 0.318405 4.1904e-06
15:99672722 G A 1.009867 -4.3222e-06
15:99672970 A G 0.028949 2.5386e-05
15:99673504 C T 0.125961 -1.6247e-05
15:99675004 C T 0.188276 2.8152e-05
15:99684432 G C 1.494033 4.4172e-06
15:99684931 T C 0.157351 1.0309e-05
15:99689460 A G 0.083380 5.7129e-05
15:99690354 A G 0.066470 -9.5703e-05
15:99694365 A G 0.474620 2.3430e-05
15:99708899 C T 1.527902 -4.6084e-06
15:99709970 T C 0.057940 -6.7153e-06
15:99718899 T C 0.043370 1.2206e-04
15:99741878 G C 0.064071 -2.4644e-06
15:99744395 T G 0.145731 -4.4858e-06
15:99762041 T C 0.099641 3.6331e-06
15:99762422 T C 0.119538 -3.8039e-05
15:99764859 G A 0.726458 1.4546e-05
15:99766862 A G 0.039212 -4.5228e-05
15:99766981 T C 0.637949 -4.2153e-05
15:99767071 T C 1.089826 -1.4701e-05
15:99770555 A G 0.199935 1.0210e-05
15:99792471 C T 0.150567 -2.6692e-05
15:99798934 A G 1.273059 -1.5749e-05
15:99799380 G A 0.157916 -2.7722e-05
15:99799750 C T 1.560298 -2.0942e-05
15:99799860 T C 0.088554 -3.8775e-05
15:99800366 T G 0.133339 2.0713e-05
15:99806053 T C 0.032597 2.9116e-05
15:99817442 T C 0.963852 -2.1006e-05
15:99822045 A G 0.088528 -1.4880e-04
15:99822110 A G 0.154030 2.0886e-05
15:99848016 C T 0.844924 8.5081e-05
15:99848209 C A 0.138142 -2.0931e-05
15:99851052 A G 0.059485 9.7119e-05
15:99853475 T C 0.058488 -3.5079e-06
15:99876195 T C 0.021932 -1.1160e-04
15:99881015 T C 0.646213 3.6480e-05
15:99885461 G A 0.045499 -1.2240e-04
15:99886120 G C 0.048083 -2.8091e-05
15:99894459 C T 0.057213 2.3771e-05
15:99903171 C T 0.058823 -5.0562e-07
15:99904271 A G 0.530080 -4.8947e-06
15:99906902 T C 0.038527 6.2209e-06
15:99907817 C T 0.244561 -1.0416e-05
15:99913468 C T 0.020497 6.7864e-06
15:99925021 C T 1.194576 -7.9682e-05
15:99926440 C T 0.156257 -2.8868e-05
15:99932797 C T 0.444327 6.3108e-05
15:99936458 T C 0.354511 1.0776e-05
15:99937347 T C 0.038186 1.4258e-04
15:99937848 G A 0.173644 1.5267e-05
15:99946569 A G 0.023158 1.4038e-04
15:99947593 C A 0.569610 4.8187e-05
15:99949105 T C 0.078096 -3.1664e-06
15:99949961 T C 1.621727 6.1052e-05
15:99950723 C T 0.521463 4.8269e-05
15:99951910 G T 0.196650 7.8490e-05
15:99952655 C G 0.226557 4.1357e-05
15:99954278 A G 1.370603 2.5142e-05
15:99955123 A C 0.020698 -5.4557e-05
15:99956954 G A 1.456551 1.1431e-04
15:99961780 T C 1.897369 4.8364e-05
15:99972260 G A 0.058313 3.0162e-05
15:99974743 C T 1.845463 3.7343e-05
15:99974770 A G 0.156030 -1.7664e-05
15:99974866 A G 1.730797 5.7655e-05
15:99979061 C A 0.100696 5.9002e-06
15:99983432 G A 0.439981 2.3428e-05
15:99984388 G A 0.225625 -1.2756e-06
15:99986764 A G 1.748987 7.4745e-05
15:99987142 T C 1.050465 1.0898e-05
15:99991266 C T 1.499638 1.3313e-06
15:99993999 T C 1.298142 7.3319e-06
15:99997096 T C 0.034613 -9.0625e-05
15:100001957 T C 0.022516 -2.5434e-05
15:100002453 G T 1.485892 -1.8936e-05
15:100005308 G A 1.214525 -4.1777e-05
15:100012805 G A 0.279891 1.2669e-04
15:100021690 A G 0.058329 -3.2354e-05
15:100023299 A G 1.243655 -6.3791e-05
15:100024427 A G 0.116552 1.7754e-05
15:100026472 T C 1.189010 -5.7296e-04
15:100027768 C T 0.961515 -3.3033e-05
15:100029863 C A 1.334248 9.8699e-06
15:100030323 G T 1.528454 2.4363e-05
15:100041633 A G 1.495367 1.8580e-05
15:100044981 G C 0.361531 2.4943e-05
15:100047167 C T 0.244746 -1.6955e-05
15:100047960 C G 1.408296 2.8313e-04
15:100050437 C A 0.734069 -9.3782e-05
15:100052234 C T 0.720249 -1.0481e-04
15:100053167 C T 0.041945 9.5732e-05
15:100054042 C T 0.206878 -2.2525e-05
15:100056392 A G 0.240491 3.3587e-06
15:100056896 C T 0.044983 2.4566e-05
15:100058609 G A 0.726568 -6.5126e-05
15:100075170 C T 0.923056 1.1007e-04
15:100078661 C T 0.884704 -5.3340e-05
15:100079642 T C 1.416888 -3.6511e-06
15:100080929 C T 0.643672 2.8730e-05
15:100082336 C T 0.155842 -1.1911e-05
15:100082800 G A 0.276593 5.7182e-05
15:100087282 A C 0.088048 1.3037e-05
15:100087596 A G 0.217228 -7.4687e-05
15:100093042 C T 1.129509 -1.7708e-05
15:100103823 A G 1.497577 3.0049e-05
15:100105185 T C 1.641263 2.0516e-04
15:100111881 T C 0.063993 1.2261e-04
15:100111962 C T 1.641942 2.1494e-04
15:100113969 G T 0.139941 1.8702e-05
15:100121711 G T 0.033094 -2.5779e-05
15:100123128 T C 0.029150 -3.2147e-05
15:100145060 T G 0.130401 -1.9023e-05
15:100158444 C T 0.351333 -3.0411e-04
15:100181287 T C 0.024947 -4.7379e-05
15:100182155 C T 0.030559 -1.0344e-05
15:100185421 G C 0.080323 -7.0776e-05
15:100188947 A G 0.715507 5.0753e-06
15:100191103 A G 0.199163 3.0490e-04
15:100199099 T C 0.065830 -3.6079e-06
15:100201396 T C 0.063727 -5.8571e-05
15:100202289 C T 0.161035 8.3492e-05
15:100205460 G A 0.030000 -1.2422e-05
15:100208615 T C 0.138272 1.6496e-05
15:100210053 C T 0.107181 4.9480e-05
15:100210962 T G 0.049150 -1.1787e-04
15:100212744 G A 0.122225 9.2971e-07
15:100216642 T C 0.532180 9.2721e-06
15:100223189 A G 0.439384 -1.2997e-04
15:100230790 G A 0.112783 2.9900e-05
15:100244316 C A 0.111161 1.4606e-05
15:100251662 G A 0.720255 -6.0208e-05
15:100251929 G T 0.103935 2.7202e-05
15:100252703 A G 0.069745 -2.1570e-05
15:100252892 G A 0.204346 9.7972e-05
15:100254725 C T 0.719671 3.4907e-05
15:100255046 G A 0.592002 3.0814e-05
15:100256072 T C 0.293163 -3.0119e-05
15:100265257 C A 1.975936 1.3033e-04
15:100269635 C G 0.217930 -2.3028e-05
15:100269680 C G 1.197868 1.6711e-05
15:100269749 A G 0.226411 2.5461e-06
15:100270287 T C 0.028868 4.8575e-06
15:100271253 T C 0.452789 -2.2306e-05
15:100272454 T C 0.158539 7.3397e-05
15:100274144 C T 1.341602 7.5963e-05
15:100275883 T G 0.082510 1.0861e-04
15:100276299 G A 0.510599 -2.2559e-05
15:100281421 C T 0.226196 -3.7284e-05
15:100284778 C T 1.342398 2.0497e-04
15:100287523 T C 0.036593 -8.9424e-05
15:100288362 G A 1.575215 8.0532e-05
15:100289467 G C 0.330749 8.1806e-06
15:100290138 G A 0.033964 1.4073e-05
15:100290729 C T 0.435388 -3.2935e-06
15:100292142 T C 1.450520 1.0128e-05
15:100292865 A G 0.024548 1.1817e-05
15:100293878 G A 0.322991 9.6798e-05
15:100296895 T C 0.265029 -5.4002e-05
15:100299859 G A 0.033194 4.1386e-04
15:100300806 A G 0.324923 4.3662e-05
15:100304912 G A 0.530155 -4.0825e-05
15:100311843 G T 0.651127 2.8301e-05
15:100313256 T G 0.070430 1.3656e-05
15:100314011 C T 0.041510 -4.3013e-05
15:100314739 C A 0.045483 -3.7444e-05
15:100317588 T C 0.316682 -4.7647e-06
15:100318822 C T 0.193788 -8.1752e-06
15:100320536 A C 1.445496 -1.1141e-05
15:100339589 A G 0.640955 1.7312e-05
15:100358315 G C 0.297963 2.0100e-05
15:100363930 G A 0.056771 9.8281e-06
15:100364003 C A 0.561768 2.4095e-05
15:100373776 T C 0.021620 -1.8428e-05
15:100375873 G T 1.470861 -2.4028e-07
15:100383100 A G 0.036619 -2.9700e-05
15:100383871 T G 0.186426 -1.3811e-05
15:100383923 G T 0.106065 -9.4025e-06
15:100384372 A G 0.367773 2.7577e-05
15:100403059 G T 0.178588 5.7012e-05
15:100410861 T G 0.459910 1.1860e-05
15:100411857 A G 0.117116 2.4314e-06
15:100412080 G A 0.605096 1.8495e-05
15:100414879 C G 0.032584 -2.4151e-06
15:100425449 G A 0.716140 1.8927e-05
15:100425593 C A 0.070238 -8.0180e-05
15:100427394 A G 0.764982 4.1296e-05
15:100427909 T C 0.191318 3.2652e-05
15:100430460 A G 0.377043 2.2985e-05
15:100432437 T C 0.046758 6.5822e-05
15:100441694 C T 0.177935 3.6531e-06
15:100443471 T C 0.048875 1.9202e-05
15:100452244 G A 0.755803 -1.7018e-06
15:100453990 A G 0.599503 1.0333e-05
15:100455551 C G 0.058862 -8.5728e-06
15:100456561 C T 0.260361 1.5099e-05
15:100458475 C T 0.739207 -1.9839e-05
15:100458562 T G 0.757111 -1.7118e-05
15:100458859 T C 0.478690 -6.2487e-06
15:100458900 A G 0.538126 -2.4214e-04
15:100458993 C T 0.794550 -4.2366e-05
15:100461005 T C 0.033964 -2.8192e-05
15:100470089 A G 0.833243 -2.1812e-05
15:100473154 C T 1.689596 -1.7971e-05
15:100473665 A G 0.028306 -9.1312e-06
15:100481529 T C 0.057739 4.6383e-05
15:100492377 C A 0.458508 -1.2862e-04
15:100493919 A C 0.453974 -2.1115e-04
15:100495827 C A 0.371363 -4.0435e-05
15:100497675 G T 0.789545 -7.4962e-06
15:100498853 G A 0.200815 -1.0746e-05
15:100498856 T G 0.287895 2.4724e-05
15:100500731 T C 0.152563 8.0354e-05
15:100504382 A G 0.120242 -1.0593e-05
15:100507401 T G 0.056973 2.6210e-05
15:100507733 C T 0.923975 8.1565e-05
15:100509419 A C 0.138701 -9.0110e-06
15:100509498 C T 1.002515 -1.2110e-05
15:100510478 C T 0.969542 1.4786e-05
15:100514614 C T 1.335965 1.5652e-05
15:100515311 G A 1.453711 2.3362e-05
15:100517332 G A 1.335439 1.7690e-05
15:100517541 T C 0.082647 -3.6561e-05
15:100521134 G T 0.171742 -2.0203e-05
15:100524196 C T 0.035070 1.7131e-05
15:100526731 A C 0.053211 -1.6157e-05
15:100537494 T C 1.274513 6.2540e-05
15:100542765 T C 1.154975 1.9562e-05
15:100545868 C T 0.032815 -4.5062e-05
15:100548835 A G 0.230195 -1.1356e-06
15:100555580 G A 0.193038 -9.5397e-05
15:100561253 T C 0.030104 -4.3695e-06
15:100567903 T C 0.027592 1.1705e-05
15:100568948 T C 0.079407 3.8442e-05
15:100569865 C G 0.030478 2.5555e-05
15:100570522 A G 0.052886 -2.7481e-05
15:100570816 T C 0.032711 -8.5842e-06
15:100572999 A G 0.174466 -2.3081e-05
15:100575818 C T 0.151070 -3.3194e-05
15:100576470 T C 0.126562 -1.6868e-05
15:100582463 C A 1.543433 -1.4301e-05
15:100593113 T C 0.112280 -4.6993e-06
15:100594006 T C 0.040916 4.4320e-05
15:100595331 G T 0.035603 5.3671e-05
15:100595823 C A 0.106568 -5.5714e-06
15:100595926 G A 0.501962 2.1708e-05
15:100597091 T C 1.792489 1.7132e-05
15:100600959 C T 0.222824 7.7840e-06
15:100602315 T C 0.044629 6.6888e-05
15:100604634 A G 1.727195 -2.1782e-05
15:100615119 C T 1.002642 -4.0220e-05
15:100618735 T G 0.129428 -5.1395e-05
15:100619440 A G 0.119879 6.3846e-05
15:100623366 A C 0.372226 1.8395e-05
15:100634084 T C 0.257417 -1.7085e-05
15:100638378 T C 0.775839 4.5757e-05
15:100646979 A C 1.201474 5.8340e-06
15:100647077 T C 0.182398 -2.8900e-05
15:100649827 T C 0.039601 -3.9709e-05
15:100651452 A G 0.465360 -1.0280e-05
15:100653394 C G 0.033921 -3.8443e-06
15:100653581 C A 0.626177 4.2869e-05
15:100655886 G A 0.892335 7.0707e-06
15:100658207 T C 1.490485 -2.6514e-06
15:100658366 C T 0.956387 -1.2659e-05
15:100659170 C T 0.824129 8.1663e-05
15:100660989 A T 0.126516 -3.9993e-06
15:100663184 C G 0.842756 -3.7862e-05
15:100668553 A C 1.902764 -1.6969e-05
15:100669321 A G 0.333546 -2.6974e-05
15:100670089 C A 0.070316 4.7142e-05
15:100672627 T G 1.882504 3.3137e-05
15:100674277 G A 0.869725 6.4192e-06
15:100675259 C T 0.068891 -3.2629e-05
15:100675851 G A 1.523809 1.6425e-05
15:100681005 T C 0.021795 -2.3639e-05
15:100681696 T C 0.052705 1.4027e-04
15:100681846 A C 0.592652 1.9603e-05
15:100683539 T C 0.342923 5.4432e-06
15:100685880 G A 1.468810 6.7017e-05
15:100687531 G A 0.024677 4.5182e-05
15:100689064 T C 0.296912 -5.8717e-05
15:100692845 G A 0.295597 -7.9470e-05
15:100692953 A G 0.225658 -2.8010e-05
15:100693079 C T 0.028598 1.5132e-05
15:100693147 G T 0.028514 2.4393e-04
15:100695089 C A 0.041523 -1.8374e-05
15:100695186 A G 0.361875 1.1006e-06
15:100695347 C T 0.703728 7.8320e-07
15:100695921 T C 0.123465 4.3973e-05
15:100696479 T C 0.128350 -6.2426e-05
15:100696616 C T 0.097590 -1.0395e-05
15:100700520 T C 1.319158 7.5733e-05
15:100708857 A T 0.301618 -1.4952e-05
15:100710868 C T 0.066600 -9.3824e-05
15:100715342 A G 0.082251 -1.2950e-04
15:100717441 A G 1.503692 -1.3084e-05
15:100726470 A G 0.161476 -2.4736e-04
15:100727711 C A 0.094779 -9.5318e-05
15:100728161 T C 0.058086 8.8483e-06
15:100728663 A G 1.230358 -1.7495e-04
15:100729089 G A 0.233951 -6.4781e-05
15:100729890 C T 0.066483 -7.6288e-05
15:100742103 T C 0.329084 -9.3305e-05
15:100742328 G C 0.108074 -2.1827e-05
15:100742583 A G 0.034931 1.7810e-05
15:100742786 A G 0.317805 -1.5303e-05
15:100743286 G T 0.263857 -5.3432e-05
15:100744669 C T 0.276574 -3.0789e-05
15:100745680 G A 0.863383 5.7130e-05
15:100746306 A G 0.055032 3.2453e-05
15:100746703 G A 0.945731 -1.0392e-04
15:100746908 T C 0.355819 1.5691e-04
15:100747201 A G 0.427005 7.9242e-06
15:100749852 T C 0.226167 -1.0752e-05
15:100754485 C A 0.217491 5.5635e-06
15:100757006 A C 0.027339 3.9712e-05
15:100757103 G T 0.405141 -1.5008e-05
15:100759614 T C 1.344277 2.2973e-05
15:100761883 G A 0.042919 3.3690e-05
15:100762011 G T 0.596241 1.0259e-05
15:100765138 C T 0.405635 -2.1168e-05
15:100767612 G A 0.406255 -2.6040e-05
15:100771660 C A 1.029890 1.9280e-05
15:100773215 C T 0.204534 -4.8258e-05
15:100774459 C T 0.627436 4.7506e-07
15:100776661 C T 0.953755 -1.1391e-05
15:100780314 C T 0.052627 -6.4852e-05
15:100786271 G A 1.424453 -4.5100e-06
15:100786493 A G 0.382642 1.1483e-05
15:100788834 T C 0.034648 -5.5398e-05
15:100793065 C T 0.037359 6.8116e-05
15:100797253 A G 0.132683 2.9729e-05
15:100797629 A G 0.055343 9.7613e-05
15:100799410 A G 0.087875 -1.3226e-05
15:100801603 C T 1.348519 -9.2176e-06
15:100804569 C T 0.040504 -3.0435e-05
15:100805108 A G 0.054684 1.5192e-05
15:100805360 A G 0.130859 -6.2059e-05
15:100806428 A G 1.334374 -1.4342e-06
15:100807411 A G 0.327701 -7.8037e-05
15:100810760 A G 0.053818 -2.5181e-05
15:100811344 T G 1.188202 -8.0388e-06
15:100815368 C A 0.232234 8.5773e-06
15:100817385 T G 0.092079 3.7963e-05
15:100821576 A G 0.671228 -7.4903e-06
15:100823130 A G 0.117334 5.4876e-05
15:100824962 C T 0.034590 8.6361e-05
15:100826349 G C 0.131210 -5.1845e-06
15:100836535 T C 0.153602 1.8070e-06
15:100837675 T C 0.039595 -1.3115e-05
15:100839894 C T 0.112731 1.0487e-04
15:100843884 T C 0.904120 1.7770e-06
15:100845949 T C 0.128392 1.0117e-05
15:100848751 G A 0.118921 -4.2747e-06
15:100851174 A G 1.036511 1.5380e-06
15:100852131 C G 0.192249 5.9750e-06
15:100853843 A G 0.257109 2.2720e-05
15:100855188 C G 0.132352 -1.3067e-04
15:100856711 A C 0.498122 -8.4293e-05
15:100857930 T C 0.214181 -2.4606e-04
15:100860178 A G 0.028154 2.3263e-05
15:100860734 T C 0.591951 3.1259e-05
15:100863700 A C 0.031114 2.2125e-05
15:100864164 G C 0.168367 2.2454e-05
15:100866865 C T 0.106000 7.9877e-05
15:100872508 A G 1.358980 9.6546e-05
15:100872565 C G 0.663756 -5.7154e-06
15:100875974 C T 1.966439 6.0663e-05
15:100876831 T A 0.096571 3.7534e-05
15:100878472 T C 1.478495 3.8811e-05
15:100880888 T C 0.288181 2.1323e-05
15:100882810 T G 1.243694 1.6340e-05
15:100884977 G A 0.157653 6.5959e-07
15:100885325 A G 0.190435 -5.0742e-05
15:100885828 T G 1.762787 1.4848e-05
15:100889407 T C 0.078077 -1.2609e-05
15:100890190 A C 0.038102 -5.6731e-05
15:100890497 G C 0.031250 -6.7454e-06
15:100890834 A G 0.301199 6.8708e-05
15:100894896 C T 0.066122 4.1507e-05
15:100895072 G A 0.037712 -2.9587e-05
15:100905413 G T 0.217482 3.9351e-05
15:100912420 G A 0.057859 -1.2741e-05
15:100912598 G A 0.226956 -6.0596e-06
15:100916606 G A 0.043110 -1.2764e-04
15:100918120 G C 0.075327 -5.4001e-05
15:100921154 C A 0.046904 -3.2823e-06
15:100922145 T G 0.042876 -2.2714e-05
15:100928615 T C 0.043509 -4.3446e-05
15:100933130 T C 0.047609 -1.1292e-05
15:100940061 A G 1.909086 2.0199e-05
15:100943045 C T 0.046252 -2.0486e-06
15:100946347 C T 1.205495 -1.4386e-05
15:100957025 A G 0.205670 1.7423e-05
15:100968751 C A 0.045664 -1.5430e-05
15:100971105 T C 0.038689 -6.5793e-05
15:100978000 G A 0.164134 -1.5761e-05
15:100989805 A G 1.132320 -2.0846e-05
15:101001030 A G 0.058784 7.6445e-06
15:101004332 A G 0.160980 7.6134e-05
15:101006703 G A 1.089680 -1.8912e-05
15:101010137 C T 0.999059 -1.5550e-05
15:101010170 A G 0.041133 -1.5187e-05
15:101015255 T C 1.881686 5.0422e-06
15:101016091 G A 0.207089 4.9553e-05
15:101016998 T C 0.219014 3.5241e-06
15:101021968 A G 0.067434 -5.4547e-06
15:101026637 T C 0.235927 2.1314e-05
15:101034791 G A 0.178873 -6.9119e-05
15:101041896 C T 1.771876 -1.6520e-06
15:101041921 C T 0.111518 9.2183e-06
15:101042043 T C 0.152336 7.1218e-06
15:101045447 C A 0.561346 6.7375e-06
15:101047581 C T 1.969292 -1.9177e-05
15:101056081 G A 1.924682 3.2540e-05
15:101056452 A C 0.710765 1.2135e-05
15:101066476 A G 0.221256 2.6568e-05
15:101066561 T C 1.343936 -6.7164e-06
15:101068685 T C 0.152995 8.9792e-05
15:101069526 G A 0.126961 -9.3607e-07
15:101070929 A G 0.815070 -2.2089e-06
15:101076784 A C 0.203791 -1.8163e-05
15:101077349 G T 0.108752 6.0517e-06
15:101081194 C T 1.025226 1.7619e-07
15:101083687 C G 0.893569 1.0169e-05
15:101084168 T G 0.619864 1.5819e-05
15:101085351 T G 0.055288 -2.2695e-05
15:101086360 T C 0.091170 3.5663e-05
15:101086889 G A 1.518558 3.8886e-06
15:101089208 G T 1.574819 -2.4496e-05
15:101089475 T C 0.105623 3.8005e-05
15:101094130 T C 1.826463 4.0582e-05
15:101094174 T C 0.522037 3.8704e-05
15:101099582 T C 0.085487 -2.0285e-05
15:101099911 C T 0.121476 -1.3425e-05
15:101106959 A G 0.143728 6.8460e-06
15:101108389 G A 0.106753 1.1569e-05
15:101109683 C T 0.046901 -2.7473e-05
15:101109818 A G 1.123371 -1.7674e-05
15:101110302 G C 0.893685 -1.7193e-05
15:101110565 T C 1.828787 3.6754e-05
15:101119988 A G 0.095886 -1.5003e-05
15:101120963 C T 0.959253 -2.0894e-06
15:101127853 C T 0.046405 7.1435e-05
15:101141896 A C 0.298015 8.2897e-06
15:101143531 A C 0.404953 -2.0240e-05
15:101143689 G A 0.053298 -3.5864e-05
15:101148335 C T 1.367984 3.9685e-05
15:101148727 A G 0.038706 -5.7588e-05
15:101155566 G A 0.800721 1.2388e-05
15:101156161 G A 0.048667 4.4769e-05
15:101158015 T C 0.023253 4.3701e-05
15:101164601 A G 0.670309 2.4786e-05
15:101167091 T C 0.761587 5.9595e-05
15:101167752 C T 0.117074 2.4745e-06
15:101169694 G A 0.052461 5.3335e-05
15:101172403 T C 0.024346 4.3406e-05
15:101180773 G A 0.798445 -4.7938e-05
15:101182445 C A 0.719661 3.1043e-05
15:101186331 G A 0.033217 -1.1060e-04
15:101186834 T G 0.347435 -2.4478e-06
15:101189995 C T 0.062812 -1.9381e-05
15:101190032 A G 0.173408 2.7012e-05
15:101192288 G A 0.061257 4.0231e-05
15:101194755 C A 1.299771 -1.6245e-05
15:101194956 T C 0.067103 -1.6461e-05
15:101195178 T C 1.650955 -1.8190e-05
15:101199080 C A 0.984553 -1.8279e-06
15:101200284 A G 0.565611 -9.3782e-06
15:101202454 A G 0.332190 -6.0046e-06
15:101203735 G A 0.416287 2.9826e-05
15:101204715 C T 0.448576 1.0163e-04
15:101208760 G A 0.324604 3.6090e-05
15:101208869 T C 0.181610 -2.6352e-07
15:101221007 A G 0.123767 1.0340e-04
15:101222699 G A 0.136990 -7.1479e-06
15:101223634 G A 0.053075 5.3592e-05
15:101227037 G A 0.060254 -1.7320e-05
15:101227478 C T 0.586546 7.0300e-06
15:101229957 G T 0.995459 1.7297e-05
15:101230702 T C 0.024882 1.2330e-04
15:101231759 A G 0.065584 2.0161e-05
15:101232278 C T 0.027706 3.9570e-05
15:101233140 T C 0.345179 1.8950e-06
15:101242132 C T 0.163394 6.1608e-05
15:101242690 A G 1.450445 2.8323e-05
15:101244548 C T 0.156452 3.5482e-05
15:101245088 G A 0.137828 2.2212e-05
15:101247837 A G 0.146481 -5.7880e-05
15:101248817 T C 0.085808 6.8284e-07
15:101250030 C G 0.811016 1.4477e-05
15:101250872 C T 0.935994 -2.7326e-05
15:101251338 A G 0.486103 -1.0940e-04
15:101251467 T C 0.109950 3.2303e-05
15:101251679 G A 0.633136 -6.4154e-05
15:101251719 C T 0.520774 4.7041e-06
15:101252838 G A 0.033003 -3.0552e-05
15:101253557 A G 0.466080 1.7167e-05
15:101253820 G T 0.811701 -2.4431e-05
15:101258295 A G 0.571548 4.1710e-05
15:101258557 T C 0.088986 -8.5300e-06
15:101260570 C T 0.695613 -1.7078e-05
15:101260996 C A 0.134364 -5.4412e-05
15:101266861 A G 0.287768 -8.7621e-05
15:101267387 C T 0.087087 -4.2739e-06
15:101268049 G A 1.071299 -3.3473e-05
15:101269470 C T 1.540853 5.6410e-04
15:101281826 G A 0.527935 1.4861e-05
15:101282995 T C 0.068222 -8.4875e-05
15:101288609 A G 0.222230 -1.0786e-04
15:101289082 A G 1.417709 2.3299e-05
15:101293002 G A 0.156426 -4.1783e-05
15:101295193 T C 1.576975 -1.9830e-06
15:101303896 C T 1.516565 -3.0218e-05
15:101307819 A G 0.254185 1.9309e-04
15:101309630 T G 0.770869 1.1893e-04
15:101312647 A C 0.080368 -3.0272e-05
15:101319208 T C 0.910099 -1.2512e-06
15:101320663 T C 0.640406 5.6993e-05
15:101324457 A G 0.183291 -2.2656e-05
15:101324493 C T 0.116146 -3.8268e-05
15:101325627 A G 0.451130 1.6674e-05
15:101325948 A G 1.091994 1.2191e-05
15:101329207 T C 0.953742 -1.1695e-04
15:101335775 G A 0.279953 -7.8137e-05
15:101339933 C T 0.107094 -9.0243e-05
15:101340192 T C 0.023879 7.4918e-07
15:101347950 T C 0.033389 5.5017e-05
15:101349519 C T 1.853831 -4.2964e-05
15:101349968 C T 0.153092 -3.9648e-05
15:101351960 A G 0.150596 -2.3680e-06
15:101359476 T G 0.028718 2.0727e-05
15:101360741 A G 1.694328 -4.3266e-04
15:101364618 A G 0.170908 6.6924e-06
15:101365487 T C 0.047810 -3.1681e-05
15:101384173 A G 0.061290 -5.5665e-05
15:101388208 T C 0.048936 4.4659e-06
15:101388410 G A 1.170980 -1.4409e-05
15:101389356 A C 0.848985 -8.1595e-06
15:101395103 G A 0.992158 -9.5549e-07
15:101402335 T G 0.514173 1.5946e-05
15:101403655 C T 0.130586 -8.7934e-05
15:101405899 T C 0.085552 6.1977e-05
15:101412688 G A 1.588620 1.3150e-05
15:101413153 G A 0.086090 -1.4921e-04
15:101413347 C T 0.153170 -2.2657e-05
15:101413419 C T 0.132547 -1.3750e-04
15:101413562 C G 0.256853 9.7507e-06
15:101418335 G A 0.310482 -7.0004e-05
15:101423806 T C 0.041422 1.2655e-05
15:101424735 A G 0.351856 8.0537e-06
15:101432404 T C 0.042850 -3.2799e-05
15:101437751 A G 0.026193 4.9159e-06
15:101439819 C A 0.839929 -3.6530e-07
15:101445815 G A 0.042766 -4.2041e-05
15:101446511 C A 0.093351 -7.6427e-05
15:101454329 C T 1.111462 -6.5583e-06
15:101455840 A G 1.126578 -2.3543e-05
15:101462733 T C 0.050416 -3.1057e-05
15:101464717 T G 0.221893 -1.0769e-05
15:101464749 C A 0.165209 7.2079e-06
15:101464915 C T 0.527350 7.3236e-06
15:101468792 T A 0.531836 1.0465e-05
15:101471956 T C 0.067810 1.1638e-05
15:101476052 T C 0.030127 -1.0334e-04
15:101479716 C T 0.496396 2.9360e-05
15:101483002 G C 0.252029 -1.4046e-05
15:101486844 C T 0.308892 4.7484e-05
15:101486878 A G 0.212873 -5.1631e-06
15:101492794 A G 0.076149 -1.0472e-04
15:101492989 G A 0.230176 1.0110e-04
15:101502303 C T 0.101553 -9.7973e-05
15:101503324 G A 1.493854 -9.5063e-05
15:101506704 T C 0.021451 3.7923e-05
15:101507824 A G 1.872896 -6.0635e-05
15:101510712 C T 0.237086 -2.2891e-05
15:101516465 C T 1.215696 -3.6741e-05
15:101516798 C T 0.133530 5.7880e-05
15:101517361 C T 0.038027 -7.3206e-05
15:101524487 G A 0.417832 -6.5893e-05
15:101527635 A G 0.864539 3.7571e-06
15:101530427 G T 0.082176 -1.4372e-04
15:101532435 T C 0.024161 1.9568e-05
15:101540909 T C 0.234489 -4.6167e-05
15:101541201 A G 0.053162 3.8331e-06
15:101546564 G A 0.035002 -3.1589e-05
15:101547597 A G 1.434866 1.9667e-04
15:101550543 C T 0.107967 1.0147e-04
15:101551007 A C 0.020847 -8.5448e-06
15:101551714 A G 0.672014 4.9689e-05
15:101554057 A G 0.483536 4.2771e-06
15:101555399 A G 0.948071 -2.4285e-05
15:101556555 T G 1.656301 -6.7258e-06
15:101561092 G A 0.161327 1.5697e-05
15:101566456 C T 1.519561 2.0194e-05
15:101567354 A G 0.035713 -8.6735e-06
15:101571420 G C 1.826524 3.3000e-07
15:101585159 G A 1.677320 -4.8292e-06
15:101592773 G A 0.623895 1.0622e-05
15:101595257 A G 0.145523 4.4403e-05
15:101598396 T C 0.027706 8.0011e-05
15:101598964 G A 0.933011 -4.2474e-05
15:101606570 C T 0.611075 9.0863e-06
15:101606817 T C 0.038881 1.2720e-05
15:101606889 A G 0.613992 1.8839e-05
15:101608080 C T 0.108665 9.4948e-06
15:101609247 A G 0.061851 -7.0116e-05
15:101609645 T C 0.291705 -2.4882e-05
15:101611437 G A 0.029614 4.8421e-05
15:101612059 G A 0.790477 1.0934e-04
15:101613151 T C 0.087122 -4.5890e-04
15:101618508 T C 1.405005 -3.9905e-05
15:101619472 A G 0.090673 -9.2723e-05
15:101619607 T C 0.128227 -2.1376e-05
15:101619741 A G 0.021331 3.5745e-05
15:101621346 T C 0.282961 -6.0959e-05
15:101623943 A G 0.042234 -1.8696e-04
15:101625651 G A 0.285006 -1.2696e-04
15:101629538 G A 0.457469 -2.4130e-05
15:101633595 A G 0.023373 -5.6573e-05
15:101633891 T C 0.060744 -7.1074e-05
15:101634264 A G 0.080813 -4.9174e-05
15:101639958 C T 0.438332 -1.2322e-05
15:101641085 T C 0.052928 5.4349e-05
15:101641256 T C 0.060079 2.0303e-05
15:101642301 C T 1.530518 6.4336e-07
15:101643258 G A 0.071682 -9.4020e-05
15:101643732 T C 0.239160 -7.4228e-05
15:101644490 C T 0.763209 1.4820e-04
15:101646126 T C 0.051101 -5.8192e-05
15:101647065 A G 0.773615 1.2426e-04
15:101649182 A G 0.389815 2.5335e-05
15:101650246 T G 0.040854 -7.5586e-05
15:101652647 T C 0.556922 -1.4956e-06
15:101652830 T C 0.806900 5.8595e-05
15:101652965 A G 0.076168 -3.2391e-05
15:101657447 A C 1.959048 6.5144e-05
15:101667226 C T 1.902085 -4.9701e-05
15:101677338 T C 0.035875 -1.6370e-04
15:101677446 T C 0.937409 2.5327e-04
15:101680565 G A 0.022039 1.9914e-05
15:101683007 A G 0.954751 2.4161e-04
15:101684862 A G 0.832425 1.6624e-04
15:101687521 G A 0.864029 8.8165e-05
15:101689443 G C 0.043931 -3.6142e-05
15:101689925 G A 1.778688 -6.7232e-05
15:101690827 C T 0.022863 -5.9011e-05
15:101692828 C T 0.035278 1.9751e-05
15:101694154 T C 0.123524 3.7847e-05
15:101695029 A G 1.170275 7.5025e-05
15:101696235 A G 0.063153 1.0846e-04
15:101696251 G A 0.561122 3.1963e-05
15:101696631 A G 0.307350 6.5036e-05
15:101696765 T C 1.068528 -3.4812e-05
15:101698340 A G 0.063243 1.2278e-04
15:101698540 G A 1.881251 5.0295e-05
15:101698924 T C 0.468430 1.8964e-05
15:101699770 T C 0.191766 -5.5440e-06
15:101700334 C T 1.167727 8.3872e-05
15:101700745 A G 1.838287 1.1695e-05
15:101702330 C T 0.312959 -1.3199e-05
15:101703575 T G 0.317188 2.4228e-05
15:101703712 G C 0.148412 -3.3339e-05
15:101706532 T C 0.048657 1.8836e-04
15:101709952 A G 0.024609 8.9531e-05
15:101715520 G T 0.030990 3.1221e-05
15:101717888 T C 0.288317 -1.6646e-04
15:101718239 G C 0.113153 -3.6707e-05
15:101718700 A G 0.176670 1.2100e-04
15:101718927 A G 0.214090 -6.0145e-05
15:101718950 C T 0.022061 3.6769e-05
15:101728381 T C 1.123394 -1.8857e-07
15:101743151 C T 0.075155 -1.8688e-05
15:101743925 C A 0.237527 -6.5195e-05
15:101746382 C T 0.133063 -1.0620e-04
15:101764718 A C 0.113368 6.9253e-04
15:101764969 T C 0.184122 -7.4959e-05
15:101771856 T C 0.031153 -4.8430e-05
15:101772347 T C 0.439507 9.6455e-06
15:101780087 T C 0.274123 -1.3173e-04
15:101788716 T C 0.038014 3.2423e-05
15:101791359 G C 0.291199 2.4959e-05
15:101794397 A C 0.042396 -9.3220e-06
15:101794473 C G 0.305565 8.3772e-06
15:101795153 A G 0.123131 -1.8720e-05
15:101795826 A C 0.287148 1.4049e-05
15:101796736 C G 1.572112 3.3937e-05
15:101798468 T C 0.067564 8.6361e-05
15:101798865 C T 0.328142 1.1775e-05
15:101812395 G A 1.341005 1.1677e-06
15:101813120 C T 0.028705 8.7992e-05
15:101817876 T C 0.523507 -1.7182e-05
15:101820702 T C 0.119599 1.1609e-04
15:101826386 A G 0.260189 -1.2536e-04
15:101830534 A C 0.669576 -1.0512e-05
15:101844924 T C 0.382489 -3.8241e-05
15:101850736 T C 0.229621 2.4284e-05
15:101852423 G A 0.237537 2.1977e-05
15:101852664 A G 1.809147 -7.3120e-06
15:101853281 A G 0.212240 2.4535e-06
15:101854583 G A 0.567429 1.1314e-05
15:101859419 T C 0.307613 -1.7114e-06
15:101861438 T C 0.051964 -1.5080e-04
15:101864596 G A 1.784648 4.1865e-05
15:101869604 A G 0.361775 2.4306e-05
15:101872018 A G 0.036352 6.4574e-05
15:101873202 C T 0.085444 3.9145e-05
15:101873666 C T 0.400925 -1.8699e-05
15:101875123 T A 1.580201 -1.8385e-05
15:101876283 T C 0.073484 9.8183e-06
15:101876705 A G 0.032237 3.0738e-05
15:101884746 T C 0.020357 1.0087e-05
15:101887794 C T 1.377608 -7.2876e-05
15:101888593 G A 0.323530 -5.9827e-05
15:101889792 A G 0.085350 3.5323e-05
15:101893015 A G 0.446028 -2.8171e-05
15:101895711 T C 0.072160 3.5588e-05
15:101906205 C T 0.640819 -3.5947e-06
15:101910550 A G 0.764332 8.7786e-06
15:101911174 A G 0.142476 1.8998e-05
15:101913993 A G 0.776472 1.0213e-05
15:101916889 C G 0.155601 1.9994e-05
15:101918067 G C 0.386787 -5.3188e-05
15:101918220 A C 0.086850 5.3831e-05
15:101918830 G A 1.889184 -4.3622e-05
15:101919297 A C 1.319840 -9.7111e-06
15:101919613 T C 0.153232 2.2092e-05
15:101919638 G C 1.751930 -5.6726e-05
15:101920610 T C 0.035885 -1.0452e-04
15:101920800 G C 0.424976 2.6928e-05
15:101921128 A G 0.067385 3.1506e-05
15:101922323 G A 0.457057 2.7520e-05
15:101922683 A G 0.143349 8.2300e-06
15:101923696 A C 1.012503 -3.3218e-05
15:101924546 T C 0.238193 4.6034e-05
15:101924940 G A 0.110430 -1.8784e-05
15:101925663 C T 0.837398 -1.6997e-05
15:101928045 G A 0.404070 2.1042e-04
15:101928162 A G 0.052107 -1.4880e-05
15:101928661 G T 0.067320 4.9162e-05
15:101928714 A G 1.419653 7.2207e-05
15:101930607 G A 0.661166 -3.2053e-04
15:101930725 G T 1.072052 7.6350e-05
15:101932164 A G 1.270855 -2.2453e-04
15:101932382 T C 0.095393 -5.0217e-05
15:101932462 G A 0.809062 4.2752e-05
15:101934128 C A 1.731618 -3.3821e-05
15:101934499 G T 0.121751 2.3702e-05
15:101934796 A C 0.057966 -2.5581e-05
15:101934803 G A 0.176218 6.0994e-05
15:101934975 A G 0.131631 5.5139e-05
15:101935247 A G 0.020120 -6.5554e-07
15:101935302 T C 0.834756 -9.0468e-07
15:101935733 G A 0.788565 8.7665e-05
15:101936388 G A 1.703750 3.1923e-06
15:101936720 C T 0.459540 -1.9588e-05
15:101938750 G A 0.020692 1.7646e-05
15:101941209 T C 0.090488 1.3341e-05
15:101941533 C T 0.876246 5.6076e-05
15:101941619 A G 0.358734 7.6086e-05
15:101944959 A G 0.566481 -3.6251e-05
15:101945080 C T 0.717837 -1.3959e-05
15:101946324 T C 0.053334 -1.4025e-05
15:101949168 T C 0.426726 -1.4786e-05
15:101951568 G A 0.022795 -5.3379e-06
15:101953490 A G 0.399731 -4.2940e-06
15:101957568 T C 0.537211 -2.4577e-05
15:101961706 T C 0.073571 1.6821e-06
15:101962795 T C 0.380204 -3.6761e-06
15:101964788 T C 0.254061 -5.3480e-05
15:101965121 A G 0.572061 -9.1027e-05
15:101965792 A G 0.128233 2.6377e-05
15:101967420 A G 0.613749 -3.4944e-05
15:101968821 G A 0.213931 -1.2000e-05
15:101969052 G A 0.339145 -2.5181e-05
15:101969655 T C 0.433282 7.0469e-05
15:101969749 C T 0.304043 6.7558e-05
15:101969878 G A 0.525724 -3.9519e-05
15:101970284 A G 0.069037 -2.7259e-05
15:101970336 C T 1.058680 5.9453e-05
15:101976951 C A 0.562437 -8.7916e-06
15:101977143 T C 0.993398 1.5164e-07
15:101985814 A G 1.778328 5.2329e-05
15:101987283 T C 0.570548 1.8204e-05
15:101987694 C T 0.844457 1.9061e-05
15:101988426 T C 0.032591 3.8011e-06
15:101993989 T C 0.588335 4.7903e-06
15:101996379 A G 0.571197 4.2991e-06
15:101999417 T C 1.347175 2.8913e-05
15:102005154 A G 1.647112 3.9715e-05
15:102007856 T C 0.081566 2.8834e-05
15:102007868 T C 1.354699 1.5200e-05
15:102008430 C A 1.697898 1.5601e-05
15:102009633 A C 0.050183 2.7015e-05
15:102014675 A G 0.321472 -4.3001e-06
15:102014699 A C 0.604687 1.0005e-05
15:102014791 A G 0.084594 -5.8903e-05
15:102014960 A C 0.101615 -1.1666e-04
15:102017113 A G 0.069157 2.5044e-05
15:102018871 A G 0.991587 -9.4817e-05
15:102020693 T C 0.121183 -6.4732e-05
15:102021004 G A 0.208588 -3.2930e-05
15:102021817 C T 0.747458 -8.5908e-05
15:102022334 C T 0.274578 5.0895e-05
15:102025546 T G 0.387734 -3.4569e-05
15:102027301 G A 0.038128 1.2555e-05
15:102032961 G A 0.148143 2.2277e-05
15:102034919 A G 0.035632 2.7222e-06
15:102035588 A G 0.862938 -6.4427e-05
15:102035750 G A 0.154546 3.4352e-05
15:102036329 T C 0.455743 -1.4704e-05
15:102037301 G A 0.680472 8.2403e-05
15:102037362 G A 1.676113 2.6644e-05
15:102037398 C G 1.582415 5.5685e-05
15:102040401 T C 0.460757 -1.0015e-04
15:102041143 A G 0.944481 2.1444e-04
15:102042640 G C 0.841348 1.5807e-04
15:102044934 A G 0.843480 -1.1108e-04
15:102045402 A G 0.971616 -1.8185e-04
15:102045731 T G 0.668651 1.0407e-04
15:102050811 T C 0.084295 1.4483e-05
15:102051266 T C 1.417508 7.3369e-05
15:102059228 C T 0.033626 3.5854e-05
15:102062961 T C 0.140872 -3.5378e-06
15:102065598 T C 0.918515 -1.0405e-04
15:102069162 G A 0.889472 6.5089e-05
15:102070253 A G 0.067706 -4.2329e-05
15:102070702 A G 0.072387 8.3068e-05
15:102071373 T C 0.113095 1.7870e-05
15:102071391 A G 0.057537 -2.1651e-05
15:102071459 T C 0.120865 -1.1930e-04
15:102072799 A G 0.075412 -7.3031e-05
15:102073147 A G 0.032675 1.4097e-05
15:102073364 T C 1.120703 1.9057e-05
15:102073879 A G 0.077882 -1.2062e-05
15:102073917 T C 0.343134 -3.7061e-06
15:102075744 T C 0.100508 2.2855e-05
15:102077775 C T 0.476019 -1.6841e-08
15:102078362 A G 0.348516 -1.2991e-05
15:102079960 A G 0.042403 -2.7560e-05
15:102081002 T C 0.055142 1.0654e-06
15:102082954 T C 0.038228 1.7993e-05
15:102083405 C T 0.062163 -1.0991e-04
15:102085531 G A 0.432276 -2.6340e-05
15:102086768 A C 1.249306 1.2116e-04
15:102088774 A G 0.029640 3.6336e-05
15:102089568 G T 1.250695 3.9008e-05
15:102089996 A G 0.069349 2.2699e-05
15:102093935 T C 0.428501 1.5635e-05
15:102094359 C T 0.080082 -8.7885e-05
15:102095555 T C 0.022279 -4.8691e-05
15:102096672 A G 0.099625 2.2526e-05
15:102097626 T G 0.913760 2.7791e-06
15:102098562 T C 0.055298 1.0080e-06
15:102099073 C T 0.929282 1.4797e-05
15:102102237 G A 1.041640 -2.2759e-05
15:102102632 A G 0.710219 -1.1517e-05
15:102103012 A G 0.110872 -9.7072e-05
15:102104049 G T 0.182898 -9.3581e-05
15:102104694 A G 0.550285 1.8870e-05
15:102104726 G A 0.543939 1.5292e-05
15:102106000 G A 0.243383 -8.9942e-06
15:102106067 T C 0.056194 7.9233e-05
15:102107450 C T 1.852396 1.4155e-05
15:102111027 G A 0.058320 -1.2989e-05
15:102111107 A G 0.045074 -2.3935e-05
15:102113529 A G 0.124825 -1.0066e-04
15:102114106 T G 0.337289 8.4698e-06
15:102114414 G T 1.880186 -6.5833e-06
15:102118512 T C 0.076502 -3.7060e-05
15:102122062 A G 0.147123 3.4075e-05
15:102130804 A G 0.912761 1.2549e-05
15:102133313 T C 0.099362 5.2813e-05
15:102141526 T G 1.890203 2.4120e-05
15:102143313 G T 0.062912 3.3782e-05
15:102145444 C T 0.816891 -3.2557e-05
15:102145855 G A 0.032659 -5.9837e-05
15:102145904 A G 0.168201 -6.6112e-05
15:102146438 T C 0.054727 7.8922e-05
15:102147186 A G 1.875275 3.8955e-05
15:102150818 G A 0.090771 1.9294e-05
15:102152588 A G 1.117626 2.3763e-05
15:102153804 G A 1.002642 -6.6757e-06
15:102155304 T C 0.191084 5.9588e-04
15:102156548 A G 0.039903 1.2486e-04
15:102173681 C G 0.049063 6.9424e-05
15:102178373 T C 0.025729 -5.2158e-05
15:102180311 A G 0.108061 -2.0418e-05
15:102181587 C T 0.119586 -1.7877e-05
15:102183336 A T 1.064545 1.1903e-05
15:102194197 G A 0.021448 3.0592e-05
15:102194288 T C 1.519165 -1.7452e-06
15:102197890 A G 0.058998 -3.4496e-05
15:102203878 C T 0.152223 -7.9071e-07
15:102204987 G A 0.147724 -5.2535e-05
15:102211748 C T 0.020809 2.7907e-06
15:102215384 A G 0.030728 -2.7449e-05
15:102220444 T C 0.158367 -8.8142e-05
15:102222195 C T 0.468982 3.4848e-06
15:102226333 C T 0.147468 -1.1656e-05
15:102229457 C T 0.533511 -5.6035e-07
15:102231976 A G 1.535410 3.9640e-06
15:102234231 G A 0.020932 -3.4929e-05
15:102243354 T C 1.028309 1.8470e-05
15:102245872 C G 0.065791 4.5078e-06
15:102247843 A G 0.105023 9.6181e-05
15:102251262 T G 0.108265 -2.0596e-05
15:102265942 G A 0.095656 -2.0848e-05
15:102273781 C A 0.915916 -3.6259e-05
15:102305107 T G 0.062318 -2.4381e-05
15:102306252 A G 0.965663 -7.4560e-06
15:102312653 T C 0.026664 -7.5334e-05
15:102326169 T C 0.044554 9.9362e-05
15:102329557 A G 0.301595 -8.1282e-06
15:102335858 T C 0.046865 7.4377e-06
15:102336733 C A 1.270404 4.1071e-05
15:102341290 T C 0.109346 -3.3453e-05
15:102346083 A G 0.022006 1.5083e-05
15:102355107 A G 0.754683 1.7511e-06
15:102356497 C T 1.287674 4.3540e-05
15:102359203 A G 0.048345 3.5426e-05
15:102359592 C T 0.725211 1.2335e-05
15:102365378 G A 0.062627 -4.2842e-06
15:102368094 G T 0.610620 1.4997e-05
15:102370972 C T 0.029997 2.0803e-05
15:102371738 T C 0.031838 -2.6184e-05
15:102374707 G A 0.037631 -4.6432e-05
15:102382856 T C 0.027443 4.0148e-05
15:102383093 C T 1.007348 3.0906e-05
15:102388991 T C 0.244902 -2.9850e-05
15:102390506 A G 0.296642 5.1910e-05
15:102397317 C T 0.317425 3.3723e-05
16:85629 A G 0.100800 -3.6219e-05
16:85667 A C 0.034480 3.9662e-05
16:89659 C A 0.041445 -1.0284e-05
16:92224 G C 0.302481 8.1856e-06
16:92370 G A 0.162985 3.5840e-06
16:92391 A G 0.138811 -1.8023e-05
16:97610 A G 0.788202 -1.9231e-05
16:101277 T G 0.406586 -1.1628e-05
16:105325 A G 1.374586 3.5152e-06
16:107211 A G 0.027453 8.3554e-07
16:111247 T C 0.161677 2.5450e-05
16:114535 G A 1.471884 1.2045e-05
16:118809 G C 1.669492 2.4995e-05
16:119006 C A 0.076327 7.6973e-06
16:123220 G A 0.021305 8.3081e-05
16:125462 T C 1.750467 4.6855e-05
16:126588 C A 0.094795 2.2448e-05
16:129223 T C 0.020890 1.0015e-04
16:131565 A C 1.781308 3.1986e-05
16:133946 A G 1.703747 -2.9865e-06
16:138019 T C 1.643805 4.6983e-05
16:138032 T C 1.714861 4.5336e-05
16:142714 T C 0.077174 4.0981e-05
16:144428 G A 0.063471 -3.0522e-05
16:145884 T A 0.032412 2.7234e-05
16:151287 G A 0.038196 3.3862e-05
16:151357 A G 0.086165 2.8316e-05
16:155906 A G 0.036927 3.4542e-06
16:157141 G A 1.750093 -6.0872e-06
16:158437 C T 0.068190 -1.7213e-05
16:162240 A G 0.112910 -1.7457e-05
16:164705 C T 0.028566 1.2290e-04
16:165781 A G 0.980074 -6.1239e-06
16:170328 T C 0.924926 3.3640e-06
16:174743 C T 0.068369 -2.7178e-05
16:176743 G A 0.679511 2.6474e-05
16:185102 C G 0.816917 -7.5510e-07
16:186720 A G 0.067122 -1.8523e-05
16:187429 T C 0.805433 5.0176e-06
16:188768 T C 0.028657 1.1360e-04
16:194845 A G 1.064925 1.8297e-05
16:195391 C G 0.025197 1.3229e-04
16:195570 A G 0.037751 -1.5586e-04
16:196497 T G 0.820581 3.7480e-05
16:199046 T C 0.046583 -5.0860e-05
16:201389 A C 1.391928 8.1982e-05
16:205035 A G 0.356578 9.6128e-06
16:205897 A G 0.022130 1.0904e-04
16:209236 T C 0.021945 -1.7601e-05
16:211090 A G 0.076577 -7.0759e-06
16:212328 A G 1.579620 6.3989e-05
16:221057 C T 1.089067 4.6503e-05
16:228306 A G 0.135952 2.2455e-05
16:231021 G C 0.026842 5.8520e-05
16:235469 A G 0.137435 -6.8673e-05
16:238482 A G 0.033224 1.0872e-05
16:240338 C T 0.135517 -6.2536e-05
16:244785 A G 0.077788 -9.5658e-05
16:247888 G A 1.185453 2.3590e-05
16:248357 C T 1.420351 1.0141e-05
16:273027 A G 0.075285 2.4512e-05
16:275920 T C 0.041075 8.3529e-05
16:276515 C T 0.046405 -1.2835e-04
16:276549 A G 0.139674 7.6448e-06
16:290304 T C 0.691598 3.0218e-05
16:300399 C T 0.390782 -2.2758e-05
16:300641 A G 0.356111 1.3789e-05
16:304514 T C 0.304254 5.3003e-05
16:304803 T A 0.769071 -4.6156e-06
16:309155 A C 0.362401 -1.3343e-05
16:309950 T C 0.043178 2.9257e-04
16:315839 A G 0.058381 -4.0670e-05
16:317058 C T 0.140781 -1.2378e-05
16:319511 G A 0.161067 1.4828e-05
16:320759 T C 0.129587 2.4614e-05
16:320992 A C 0.022331 -5.1274e-05
16:323102 T C 0.029277 4.0825e-05
16:324052 G A 1.272147 4.9811e-05
16:328365 G A 0.703890 7.4264e-05
16:334543 G C 0.297402 7.2766e-05
16:334890 A G 0.411315 -9.9596e-06
16:334899 A G 0.025207 -7.2184e-06
16:335373 T C 0.258813 -3.3161e-05
16:335639 T G 0.023707 1.8696e-04
16:336396 A G 0.420224 -3.9728e-05
16:336421 A G 0.033957 4.4417e-05
16:336660 A G 1.123722 2.5300e-04
16:336916 T C 0.335147 -2.6399e-04
16:337655 G A 0.077918 -4.0449e-06
16:337691 T C 0.334760 -1.9565e-04
16:342437 C T 0.343576 -1.6071e-04
16:342882 A G 0.029387 2.3375e-05
16:347063 T C 0.043172 2.4426e-05
16:350846 G A 1.893659 -1.1912e-06
16:354917 T C 0.329619 -1.1500e-04
16:356105 T C 0.516221 -3.8035e-05
16:358773 A G 0.942018 8.8880e-06
16:364025 T C 0.091410 -1.0694e-04
16:373951 G A 0.578546 7.9048e-05
16:375198 T C 0.070887 1.0063e-05
16:384926 G A 0.030497 5.1477e-05
16:390780 G A 1.101238 4.1552e-05
16:393342 C T 1.793525 -1.3401e-05
16:396264 G A 1.327344 -5.1341e-06
16:400475 T C 0.368273 -1.5010e-05
16:405469 A G 0.214609 -6.4781e-05
16:413716 T C 0.027865 1.3000e-04
16:414640 G A 0.079440 -6.2955e-05
16:417757 C T 0.171080 4.7068e-06
16:418597 C G 0.053305 4.8928e-05
16:419092 G A 1.193431 1.0418e-04
16:420140 A G 0.362758 -3.3929e-06
16:420179 A G 0.272173 -1.5336e-05
16:421912 A G 0.215998 1.6851e-05
16:423696 T C 1.158899 4.5559e-05
16:424277 A G 0.136211 -4.3378e-05
16:424288 A G 0.026823 5.4532e-05
16:426029 A G 0.027793 7.8539e-05
16:427479 C T 1.175942 7.8785e-05
16:428095 T C 0.133942 -4.2403e-05
16:429129 T C 0.931102 5.5966e-05
16:430215 A C 0.215375 4.4682e-06
16:433623 G A 0.353862 -2.2697e-05
16:436257 A G 0.040130 -2.4714e-05
16:439618 T G 1.083292 5.7022e-05
16:440244 C T 0.137325 1.1368e-06
16:441833 A G 0.161372 -6.5484e-05
16:449178 G T 0.792158 4.7198e-06
16:450759 G C 0.885999 4.1239e-05
16:455646 G A 0.807014 1.3930e-05
16:455857 C T 0.035930 -8.5299e-05
16:468055 A G 0.995024 3.3045e-05
16:476796 A C 0.185014 1.3215e-05
16:477145 A G 0.077885 4.2916e-05
16:477619 G C 0.816576 3.3279e-05
16:489131 A G 1.053461 -3.0755e-05
16:504505 T C 0.055259 5.4469e-06
16:511103 T C 0.076561 8.0760e-05
16:518828 A G 0.042776 -8.6484e-05
16:523747 C T 0.072799 1.6807e-05
16:525394 C T 0.035599 -3.9992e-05
16:533264 A G 0.157344 1.8644e-05
16:534765 T C 1.027212 -5.3162e-05
16:534849 T C 0.095925 -1.0293e-04
16:536576 T C 0.094935 -5.2465e-06
16:540137 C T 1.187309 -3.0686e-05
16:541818 T C 0.084753 -5.5031e-05
16:543357 C T 1.082098 -5.9504e-05
16:543496 T C 0.076639 -1.8094e-05
16:547297 C T 0.069865 9.4336e-05
16:548895 G T 0.061208 -3.8598e-05
16:558009 G C 0.030338 1.6971e-05
16:569558 T C 0.033389 -5.1225e-05
16:570454 C T 1.058109 1.1590e-03
16:573694 T C 0.125172 1.0820e-04
16:575312 G A 0.240478 1.0011e-04
16:579900 G A 0.224911 1.3691e-04
16:584038 G T 0.309719 4.2863e-05
16:586061 G C 0.064048 3.6766e-05
16:587654 A G 0.094205 -5.5790e-05
16:588054 G C 0.734754 4.2598e-05
16:588512 A C 0.208614 8.4425e-05
16:589359 A G 0.120950 -4.3550e-05
16:591586 C T 0.227297 2.3701e-04
16:592342 C T 0.042925 2.8235e-05
16:593853 G T 0.160139 6.1395e-05
16:595554 T C 0.035820 4.3672e-05
16:596233 G A 0.020977 -3.9809e-05
16:597764 A G 0.021039 -4.6371e-05
16:597905 C T 0.022487 -2.1527e-05
16:602046 C T 1.831695 5.5949e-05
16:604554 C T 0.515464 1.3510e-04
16:604814 G A 0.249186 4.5848e-05
16:606104 G A 1.903867 5.0058e-05
16:607113 G A 0.234691 6.8837e-06
16:611635 T G 1.316493 -4.6138e-05
16:612698 C T 0.884250 1.3484e-04
16:613344 A G 0.030257 -3.1424e-05
16:615506 G A 0.062000 -4.7537e-06
16:616813 A G 0.038813 2.9969e-05
16:623613 G A 0.292501 -2.0735e-05
16:633354 A G 0.843798 3.9776e-05
16:635448 T C 0.042685 -3.8982e-05
16:643027 T C 0.022909 4.9342e-05
16:645968 T C 0.841039 6.9611e-05
16:653739 C T 0.404787 4.2260e-04
16:655809 A G 0.140077 -4.8837e-05
16:661439 G A 0.857911 9.8130e-05
16:665323 G A 0.392385 1.4698e-04
16:667177 T C 0.047966 3.1559e-05
16:670964 T G 0.022759 5.8790e-05
16:671919 A G 0.057661 1.0015e-05
16:675067 A C 0.233895 -3.1492e-05
16:675680 C T 0.851734 9.7432e-05
16:679241 T G 0.022428 -2.7141e-05
16:686398 G A 0.039069 2.3211e-05
16:701656 T C 0.454110 -1.7936e-05
16:708275 A C 0.456246 -2.1637e-05
16:709001 A C 0.717198 7.8220e-06
16:711905 G A 0.704247 1.6719e-05
16:716273 C T 0.248391 1.1917e-04
16:716287 A C 0.174855 3.2648e-05
16:716512 T C 0.025781 -2.3556e-05
16:716631 T C 0.067301 6.3507e-05
16:719592 A G 0.248858 1.0199e-04
16:720839 T C 0.025833 -3.0780e-05
16:720986 A G 0.447667 -3.1984e-05
16:722238 A G 0.029322 -1.6924e-05
16:722331 T C 0.706191 8.1903e-06
16:724084 T C 0.135212 -2.7637e-05
16:724238 A C 0.046560 1.5719e-05
16:730074 A G 0.062312 4.9176e-05
16:731725 G T 0.321118 3.4143e-05
16:733572 T C 0.031503 -3.4244e-05
16:737793 A G 0.508165 -2.4094e-05
16:740404 G C 0.446570 -4.5445e-05
16:746914 A G 0.440809 -3.1189e-05
16:749057 A G 0.440228 -2.4632e-05
16:756907 T C 0.630552 2.4906e-05
16:759547 C T 0.197598 1.7401e-05
16:761180 A G 0.042315 -8.5214e-06
16:766078 G A 0.429962 5.6138e-05
16:767096 G C 0.066479 8.7521e-05
16:769026 C G 0.410094 5.2885e-05
16:770487 C T 0.501099 1.2269e-05
16:772842 C T 0.920677 8.3921e-05
16:774692 G A 0.949759 5.6260e-05
16:778820 A G 0.415122 6.5389e-05
16:783004 C T 0.413149 6.4427e-05
16:783865 C T 0.462860 4.2294e-05
16:784507 T C 0.118811 5.1173e-05
16:784765 T C 0.425294 4.3698e-05
16:789549 T C 0.030984 -3.2568e-05
16:789618 A G 0.323303 1.0054e-04
16:793995 A G 0.082351 9.0824e-05
16:798489 C T 0.255158 7.6041e-05
16:798536 A C 0.052847 -1.2559e-07
16:798622 G A 1.652500 7.2508e-05
16:800821 G A 0.730135 1.7325e-05
16:801922 A G 0.271111 6.1217e-05
16:802234 G A 1.651705 8.2159e-05
16:802347 T C 0.103838 -4.7590e-05
16:802726 A G 0.374053 -1.5900e-04
16:803767 C A 0.402249 1.6080e-05
16:807672 C T 0.099499 3.5132e-05
16:807749 T C 0.977861 1.4936e-05
16:807953 C T 1.582687 4.6940e-05
16:810039 C A 0.488554 -5.0579e-05
16:810143 G A 0.512728 -1.7331e-05
16:810921 T C 0.085467 8.3631e-05
16:814058 T C 0.033753 5.3948e-05
16:816294 G T 0.526425 -3.0218e-05
16:816977 A G 0.089427 -1.4197e-05
16:818452 A G 0.023623 4.8941e-05
16:818559 G A 0.439420 -1.2794e-05
16:825003 T G 0.082247 -3.2077e-06
16:828319 C T 0.424866 -4.4836e-05
16:828466 T C 0.091066 1.0470e-06
16:839269 A G 0.045204 3.4152e-05
16:839600 A G 0.034781 1.7306e-05
16:840307 A C 0.074513 -1.2043e-04
16:840378 G A 0.483422 -3.6498e-05
16:840628 C T 0.025210 1.6282e-05
16:840769 G A 0.358584 -1.2622e-05
16:845248 T C 0.058540 2.3351e-05
16:847743 T C 0.423314 -4.2694e-06
16:850205 C T 0.496256 1.6763e-05
16:853066 T C 0.049345 -7.2193e-05
16:854689 C G 0.538876 2.8684e-05
16:858408 G C 1.579652 4.1902e-05
16:858723 T C 0.467531 5.9387e-06
16:860258 G A 0.035742 1.9008e-05
16:860560 T C 0.099544 -3.0362e-07
16:863498 C G 0.054665 3.8405e-05
16:863987 G T 0.065684 1.3379e-04
16:865040 A G 0.049641 -8.5110e-06
16:865197 A C 0.032315 8.0080e-05
16:866053 G A 0.240874 5.0369e-06
16:868294 A G 0.042282 -5.3640e-06
16:870960 T C 0.101644 -2.5685e-04
16:873990 G A 0.053425 -5.9448e-06
16:876296 T C 0.516633 -3.2804e-05
16:878161 G A 0.620270 8.8163e-06
16:879033 T C 0.343777 -1.8696e-05
16:880431 T C 0.410490 1.4616e-05
16:886232 C G 0.129061 -3.0611e-06
16:889400 A G 0.030176 5.1414e-06
16:894978 C T 0.043863 -5.1437e-05
16:895359 C T 0.155760 2.6990e-05
16:895372 C T 1.151106 1.8102e-05
16:896526 T C 0.121881 4.9487e-06
16:897652 T G 0.079703 2.4599e-05
16:898201 G A 0.042110 1.1189e-05
16:898288 A C 0.125987 2.7162e-05
16:898328 G A 1.158269 1.0965e-05
16:898399 A G 0.053860 -1.1969e-04
16:901119 T C 0.249290 -6.7762e-04
16:902172 C T 0.909820 -2.7104e-05
16:915323 C G 0.085707 4.2932e-05
16:916885 C T 0.072338 5.7151e-05
16:920870 T C 0.054090 3.1469e-05
16:921179 A G 0.037287 -7.3781e-06
16:921768 G A 0.074139 5.5504e-05
16:922872 C T 0.080462 1.3483e-04
16:923159 T C 0.060790 1.1145e-05
16:923426 A G 0.233386 -5.2199e-05
16:924133 A G 1.017436 -4.6018e-05
16:926273 T C 0.877814 -4.0358e-05
16:926431 G A 0.285529 -3.8012e-05
16:928867 C T 1.003895 2.7770e-05
16:931605 C G 0.148480 -2.0472e-06
16:933778 A G 0.306451 2.8603e-05
16:935918 T C 0.244554 1.7992e-05
16:938324 C T 0.022483 4.8912e-05
16:939003 T C 0.112335 -6.2478e-05
16:941351 C T 0.585712 -5.2925e-05
16:941580 A G 0.035515 -7.5576e-05
16:943361 C T 0.619786 -4.7135e-05
16:944472 T C 0.088385 2.6048e-05
16:945728 T G 0.409510 1.3066e-05
16:948777 G A 0.771807 -7.9324e-06
16:948966 T C 0.540557 -2.2936e-05
16:950446 G A 0.637456 2.4731e-05
16:957885 G A 0.315481 1.3664e-05
16:959446 A G 0.116221 4.6764e-05
16:960725 A G 0.751427 2.0693e-05
16:964060 A G 0.111680 -3.7690e-05
16:964885 A G 0.192327 -9.4427e-06
16:970803 A G 0.186267 1.4175e-05
16:971561 A G 0.026154 -1.6659e-04
16:972001 C T 0.352489 4.9163e-07
16:977944 G A 0.353891 1.5613e-05
16:982877 A G 0.071355 -7.6934e-05
16:985717 A G 0.564401 2.2963e-05
16:988639 A G 0.038745 5.5232e-06
16:990631 T C 0.186871 1.2557e-05
16:994364 C T 0.173096 -2.0868e-04
16:994785 T C 0.091465 6.8551e-06
16:995690 C T 0.090070 1.3640e-04
16:996855 T C 0.152648 1.9693e-05
16:1009035 G A 0.754783 1.7582e-05
16:1013255 A G 0.139941 2.3841e-06
16:1016057 A C 0.285065 -2.6622e-05
16:1023691 T C 0.184336 9.9441e-06
16:1024083 A G 0.159006 7.3381e-05
16:1025464 A G 0.506740 -1.0462e-05
16:1026398 A G 0.864431 3.1218e-05
16:1027099 G A 0.888054 2.6107e-05
16:1033116 G C 0.294701 -3.6720e-05
16:1038890 A G 0.051004 -2.1591e-05
16:1039432 A C 0.087626 -5.9827e-05
16:1040065 T C 0.071741 -3.4427e-05
16:1040353 T C 0.925874 2.8257e-05
16:1041791 T C 0.142433 -1.1911e-04
16:1041856 C G 0.065314 -7.2338e-05
16:1043311 G C 1.145027 -7.4921e-05
16:1045721 T C 0.154822 -1.3996e-04
16:1046264 G C 0.278193 -2.0065e-04
16:1046630 A G 0.968828 3.7609e-06
16:1048864 A G 0.487600 4.7135e-05
16:1049075 T C 0.689197 1.0148e-04
16:1050199 A G 0.021695 -1.7295e-05
16:1050507 T A 0.375241 -5.6473e-06
16:1050760 G C 0.483929 1.3587e-05
16:1055453 G A 0.046177 -9.7406e-05
16:1055526 G A 0.022409 -1.9477e-05
16:1061752 T C 0.194619 5.4063e-07
16:1065254 A G 0.055691 -1.5416e-05
16:1066396 A G 0.152657 -2.5611e-05
16:1066415 G C 0.429712 5.6502e-05
16:1071366 A G 1.207871 2.3473e-05
16:1071542 T C 0.042682 -1.1795e-04
16:1073149 A G 0.354514 -7.8880e-07
16:1073552 G A 0.333183 4.5278e-06
16:1073782 G A 0.718892 1.0803e-04
16:1084970 A C 0.259342 7.1054e-05
16:1086769 G A 0.478589 1.1932e-05
16:1092871 T C 0.180428 -2.5911e-05
16:1100243 T G 0.251163 2.1316e-05
16:1100776 T C 0.322667 4.3091e-05
16:1102701 T C 0.911855 -8.9593e-05
16:1108669 A G 0.029887 8.5238e-05
16:1111940 T C 0.045246 -4.3924e-05
16:1114258 G A 0.466879 1.8487e-05
16:1114913 A G 0.132832 5.4983e-05
16:1115044 C G 0.047528 8.6801e-05
16:1115377 T C 0.696448 -7.5811e-06
16:1116703 T C 0.090047 9.8135e-05
16:1125170 C T 0.065921 -5.7731e-05
16:1129384 A G 0.079683 -1.2216e-06
16:1129501 T C 0.136701 -4.2859e-05
16:1129872 T C 1.089109 -3.0947e-06
16:1131618 T C 0.046956 4.3978e-05
16:1131695 G A 1.251708 -2.0923e-06
16:1132619 T C 0.056794 2.9448e-05
16:1135797 T C 0.103124 6.2047e-05
16:1137936 A G 0.054727 1.0386e-05
16:1143500 A G 0.065116 9.3150e-05
16:1146126 C T 0.921018 -1.4364e-05
16:1146130 A G 0.035664 4.2388e-05
16:1153879 A G 0.636524 4.6743e-04
16:1159731 G A 0.479047 8.8436e-05
16:1164498 C T 0.078583 -1.7200e-05
16:1167915 T C 0.079274 -4.8197e-06
16:1171424 A G 0.032386 -4.7892e-06
16:1178619 A G 0.183606 -3.3988e-06
16:1178675 C T 1.582557 2.0941e-05
16:1179031 T G 1.031344 -1.1334e-05
16:1184911 A G 0.981850 -1.7812e-05
16:1185058 G A 0.092183 3.1757e-06
16:1190143 G A 0.229260 -2.8574e-05
16:1190655 C T 0.612681 -1.7547e-05
16:1192949 A G 0.105286 5.1848e-06
16:1192961 A G 0.091014 -2.3730e-05
16:1193226 T C 1.240780 -2.5666e-05
16:1197612 C T 0.220263 -1.8164e-05
16:1197663 C T 0.058482 -3.1513e-04
16:1199938 C T 0.036051 1.1237e-04
16:1201615 A G 0.412902 -1.3122e-05
16:1215024 T C 0.029637 7.2055e-05
16:1216492 G C 0.088142 6.6917e-06
16:1220512 C G 1.592269 -8.2254e-05
16:1223183 C A 0.020929 3.5621e-06
16:1223350 A G 0.035794 1.0151e-06
16:1225628 G A 0.290349 1.7222e-06
16:1226712 T G 0.029189 -9.9788e-05
16:1228567 T C 0.043733 -9.3385e-05
16:1235162 C T 0.039202 -1.6795e-04
16:1235206 G A 0.054548 6.1186e-06
16:1236565 G T 0.114656 4.0402e-05
16:1240358 A G 0.364362 -6.3814e-05
16:1241997 A G 0.759139 -1.5691e-05
16:1242522 T C 0.038099 3.4182e-05
16:1247571 C T 0.928197 3.0871e-04
16:1247572 A G 0.084662 -6.0604e-06
16:1250708 T C 0.028144 -2.4789e-05
16:1251298 T C 0.284704 4.9698e-05
16:1252114 T C 0.037417 9.1597e-05
16:1252441 C T 0.651640 3.8182e-05
16:1253529 C T 1.045113 1.2734e-04
16:1254369 T C 0.195277 -9.7608e-04
16:1256016 A C 0.108213 -6.3002e-04
16:1257731 A G 1.334059 -1.0505e-05
16:1258033 T G 0.022496 -4.8214e-05
16:1261024 T C 1.132248 1.7495e-04
16:1261282 C T 1.594041 1.6996e-05
16:1268979 T C 0.050118 -1.6197e-04
16:1269003 G A 0.039309 -5.0413e-05
16:1269183 G A 0.119716 -7.7440e-04
16:1270162 A G 1.159831 3.6806e-04
16:1271890 T G 0.954822 7.4973e-05
16:1272426 T C 0.038417 5.5870e-06
16:1272684 G C 0.402061 6.9555e-05
16:1273803 T C 1.084068 1.0202e-04
16:1275775 C T 0.039738 -4.8355e-05
16:1288132 C T 0.567656 -1.1625e-05
16:1288881 T G 0.399838 3.8245e-05
16:1297060 C T 0.184609 -5.8061e-05
16:1297289 A G 0.028796 -5.7779e-05
16:1297516 G C 1.377478 2.8045e-05
16:1306355 C T 1.000841 -2.5575e-06
16:1307296 T C 0.608867 -3.4754e-05
16:1309047 T C 0.399455 8.6300e-06
16:1311333 G A 0.631685 -8.5743e-06
16:1315884 T C 0.047317 -6.0344e-06
16:1320593 A G 1.307113 -8.4321e-06
16:1323389 C A 0.580256 -6.0930e-05
16:1330798 T C 0.045155 -4.6572e-05
16:1332721 G C 0.285801 1.2004e-04
16:1332756 T C 0.111816 1.1087e-05
16:1333387 T C 1.073348 -2.0154e-04
16:1337717 C T 1.368610 -3.8893e-05
16:1350008 A G 0.091582 2.5735e-05
16:1351612 A C 0.112829 -2.4061e-05
16:1364281 C T 1.744040 -9.9913e-05
16:1366079 A G 0.081494 6.5310e-05
16:1366317 G A 0.321709 2.3027e-05
16:1367680 A G 0.120103 -1.0538e-05
16:1368455 T C 0.172577 5.7441e-06
16:1372135 A G 0.066564 7.8807e-05
16:1372183 C G 0.332664 8.5331e-05
16:1374524 G A 1.152547 2.9623e-05
16:1374951 G C 0.082176 1.6332e-04
16:1375937 A C 0.402499 -1.4661e-04
16:1380362 A G 0.051513 -1.0422e-05
16:1381680 A G 0.944689 -1.7050e-05
16:1382352 G T 0.145225 -2.6373e-05
16:1385756 T C 0.162963 8.1382e-05
16:1388909 T C 0.030698 -1.3977e-05
16:1391137 T C 0.033331 -2.7174e-05
16:1394507 C A 1.770970 -5.8580e-05
16:1400478 T C 0.791821 6.2087e-06
16:1401187 C T 0.050871 7.4595e-05
16:1404746 T C 0.031334 -1.4910e-05
16:1405044 A G 0.020847 -2.5133e-05
16:1405970 A G 0.113004 2.9262e-04
16:1410133 A G 1.289044 9.4433e-05
16:1413427 A G 0.234087 6.5831e-05
16:1414618 T C 0.045629 9.4131e-05
16:1415299 A G 0.041172 1.4611e-04
16:1420341 T C 0.050854 2.0474e-05
16:1420638 T C 0.039881 6.8167e-05
16:1421164 A G 0.040711 2.7620e-04
16:1436947 T C 0.075009 4.5332e-05
16:1437504 A G 0.065087 1.3691e-05
16:1437629 T C 0.046476 7.9912e-05
16:1444729 G T 1.753446 9.1577e-06
16:1450994 T C 1.752015 5.8968e-06
16:1459748 A G 0.027407 4.4482e-05
16:1477473 G A 1.582999 -4.7391e-05
16:1481797 G A 1.754387 -3.3722e-05
16:1482473 T C 0.612879 -5.2020e-06
16:1484455 C T 0.079972 -7.1085e-05
16:1484473 G A 1.829926 -7.9238e-05
16:1484528 A G 0.095513 1.8931e-04
16:1484791 T C 0.134582 5.6553e-05
16:1486462 T C 0.281225 1.6642e-05
16:1488015 G A 0.812103 -1.5130e-05
16:1488141 T C 0.411097 -1.5406e-05
16:1488646 G A 0.983307 1.3627e-05
16:1491606 C T 0.928681 -3.2961e-05
16:1492413 C T 0.207251 3.0856e-05
16:1495243 G T 1.771489 4.5023e-07
16:1495300 A G 0.800571 1.6631e-05
16:1504149 C T 0.937831 -4.4498e-05
16:1506034 A C 0.223616 1.5848e-05
16:1506407 C G 0.055207 -1.1402e-04
16:1506490 A G 0.894516 1.5183e-05
16:1506543 T C 0.812681 -1.3877e-05
16:1507737 A G 0.034398 -4.4101e-05
16:1507778 C T 1.110771 3.7049e-05
16:1508521 T C 0.191016 -8.1032e-05
16:1512731 G A 0.267132 -1.0722e-05
16:1517467 A C 0.212892 1.3594e-05
16:1517728 G A 1.190610 -1.0016e-05
16:1521452 A C 0.443905 -4.3165e-05
16:1521556 G A 0.846826 -4.5919e-05
16:1523300 A G 0.207556 -3.2806e-06
16:1525438 C T 1.900252 2.9470e-05
16:1525710 A G 0.359006 -2.7407e-05
16:1525779 A G 0.973557 -4.5260e-05
16:1527273 A G 0.485233 -2.2721e-05
16:1530650 G A 0.353534 -4.0787e-05
16:1532463 A G 0.823064 -4.6404e-05
16:1532617 A G 0.023853 3.5896e-05
16:1534215 A G 0.188095 -1.4858e-05
16:1536380 T G 0.412779 3.3972e-05
16:1536499 T G 0.409302 3.5828e-05
16:1536535 T C 0.746546 2.7193e-05
16:1537874 A G 0.060111 1.2649e-05
16:1538560 A G 0.150301 -1.1365e-05
16:1538692 C A 0.518872 1.3713e-05
16:1539192 G A 0.760149 3.6619e-05
16:1540076 A G 0.174602 3.8524e-05
16:1541303 A G 0.212207 -4.1948e-06
16:1542725 G C 0.300115 3.1710e-05
16:1544302 G A 0.513105 1.7787e-05
16:1546861 A G 0.088995 -5.5347e-06
16:1555589 G A 0.436330 1.1924e-05
16:1557080 A G 0.040543 3.3668e-05
16:1559488 G C 1.921781 -1.4329e-05
16:1559838 C T 0.484717 5.8603e-06
16:1560303 T G 0.100401 -8.0395e-05
16:1562460 C T 0.328133 9.2066e-05
16:1569202 T C 0.079148 1.8445e-07
16:1569405 C T 0.152132 -1.4471e-04
16:1570078 T C 0.075999 3.2027e-05
16:1573810 G A 1.901449 -2.9884e-05
16:1573890 A G 0.092796 2.3144e-05
16:1575704 C T 1.922060 -1.1219e-05
16:1577056 G A 0.682858 5.2392e-05
16:1579151 T C 0.254415 2.3439e-06
16:1585892 C T 0.031877 3.1325e-05
16:1586255 A G 0.260033 6.7711e-06
16:1590576 G C 0.778266 8.5753e-05
16:1592087 C T 0.365391 8.5602e-05
16:1607574 T C 0.631296 7.0759e-05
16:1610215 G C 0.229721 1.6299e-05
16:1615189 A G 0.128152 2.5859e-05
16:1616201 T C 0.097158 2.0365e-06
16:1618995 C T 0.050754 -3.3911e-05
16:1627508 G A 0.230069 1.0797e-05
16:1634385 T C 0.128775 1.7644e-05
16:1635137 A G 0.151888 1.2747e-04
16:1638000 G C 0.086798 -1.1283e-05
16:1640605 A G 0.023477 -1.3897e-04
16:1647121 C T 0.035252 -1.3771e-05
16:1648126 C A 0.542041 7.4392e-05
16:1650946 G A 0.898931 3.7093e-05
16:1652418 T C 0.021204 -3.5057e-05
16:1665665 T C 0.024700 1.0724e-05
16:1670791 G A 0.121031 9.5837e-05
16:1677752 T C 0.173716 1.6190e-04
16:1681769 T C 0.323858 6.7125e-05
16:1683744 A G 0.117240 1.2587e-05
16:1691106 C T 0.254493 4.6376e-05
16:1694429 A G 0.108246 9.2942e-05
16:1697025 T C 0.152122 1.6698e-05
16:1698025 A G 0.125309 2.9589e-06
16:1712386 G T 0.182716 1.3079e-05
16:1717795 T G 0.028342 -2.8892e-05
16:1735671 C T 0.151320 -1.1427e-06
16:1739064 C A 0.076402 9.8355e-06
16:1747585 C G 0.204164 -7.1048e-06
16:1750786 T G 0.040896 3.1933e-05
16:1758040 A G 0.070579 -8.8341e-05
16:1761319 G T 0.840533 2.1759e-05
16:1767426 C G 0.028439 7.1307e-05
16:1781985 G C 1.925043 -8.0905e-06
16:1782964 A C 0.032162 6.7609e-05
16:1784902 A G 0.077648 3.8826e-05
16:1797975 A G 0.070952 -5.6954e-05
16:1799407 G A 0.380048 9.3693e-05
16:1801992 A G 0.020344 8.8861e-05
16:1803893 A G 0.046421 -4.9971e-05
16:1814440 G A 0.366679 -1.1726e-04
16:1814786 A G 0.249530 7.6798e-05
16:1822642 G C 0.038657 7.7028e-06
16:1823444 G C 1.179996 2.3325e-05
16:1830551 G C 1.199870 4.0152e-06
16:1833508 A G 0.180496 -3.9155e-05
16:1835231 T G 1.187893 1.0399e-05
16:1838037 G C 0.241805 8.2473e-05
16:1838703 A G 0.156643 2.1920e-05
16:1843066 C G 1.412464 1.6495e-05
16:1845486 T C 0.203989 6.0377e-07
16:1850446 A G 0.499103 7.9292e-05
16:1850813 A G 0.482105 6.3757e-05
16:1853959 G A 1.425479 -4.3976e-05
16:1855431 A C 1.535053 4.1447e-05
16:1863520 C T 0.438199 -3.2869e-05
16:1869987 T C 0.033876 -2.7070e-05
16:1870133 A G 0.143365 -2.9934e-05
16:1873087 A C 1.272491 -1.2021e-05
16:1877558 A G 0.304439 -1.7033e-05
16:1877698 G C 0.278680 1.0526e-04
16:1878862 A G 0.044373 2.0678e-05
16:1883508 G A 0.371460 -1.6266e-05
16:1887252 C T 0.158354 4.7138e-05
16:1890373 C G 0.305730 -1.6528e-05
16:1900147 T G 1.948717 -1.2309e-04
16:1901211 T G 1.278888 -1.0677e-05
16:1903268 T C 0.026881 6.4916e-06
16:1907558 A G 0.269819 1.3453e-04
16:1909083 G C 0.408387 4.6021e-05
16:1912021 G T 0.271400 1.5224e-04
16:1918125 G T 1.700505 1.4502e-05
16:1923842 T C 1.699210 2.1023e-05
16:1927265 T C 1.303351 -6.0720e-06
16:1927649 T C 0.104565 -6.5277e-06
16:1932980 T C 0.123400 -1.6393e-06
16:1939295 T C 0.236541 1.3814e-05
16:1942405 T C 0.154829 -8.8901e-06
16:1946110 G A 0.305954 -5.6383e-05
16:1952972 T G 0.020435 -2.0623e-05
16:1959320 T C 0.029407 3.9264e-05
16:1961674 C G 1.088220 -1.4205e-06
16:1961866 A G 0.056223 4.7533e-05
16:1962046 T C 0.727750 2.8395e-06
16:1965189 C T 0.029880 -2.3826e-04
16:1972628 T C 0.759876 -3.4407e-05
16:1972895 G T 0.267781 -3.7333e-06
16:1974431 G A 0.079505 -4.4164e-05
16:1976867 T C 0.805605 3.6244e-05
16:1977287 G A 1.940658 -2.2428e-05
16:1979598 C T 0.550165 8.2934e-06
16:1985997 A C 0.501056 4.9744e-05
16:1990994 C T 0.561668 3.6174e-05
16:1992863 A G 0.040643 9.4386e-07
16:1994749 C A 0.747390 1.1741e-05
16:1997077 A G 0.040903 -3.8020e-05
16:1997385 G C 0.051802 -4.7646e-06
16:1997614 G A 1.418043 -3.3901e-06
16:2003016 A G 0.070465 1.5197e-04
16:2003193 A G 0.032143 1.7313e-05
16:2006895 C T 0.176274 8.9245e-05
16:2007513 G A 0.061708 3.2623e-05
16:2010138 A G 1.608072 -1.9953e-05
16:2013314 C T 1.923238 4.1455e-06
16:2013756 C T 0.317691 -7.7800e-05
16:2013852 A G 0.061582 3.9001e-05
16:2014424 G C 1.062948 -2.6436e-06
16:2015393 C T 0.027446 3.1679e-05
16:2018650 A G 0.061491 3.8236e-05
16:2020951 C T 0.074260 -3.0571e-06
16:2023876 A G 0.074584 1.0383e-04
16:2026986 A G 0.183512 4.7899e-05
16:2028677 G A 0.186972 5.5021e-05
16:2030127 A G 0.245840 -2.0305e-04
16:2031802 T G 0.185479 5.3633e-05
16:2033799 C G 0.558188 -6.3792e-05
16:2035868 T C 0.244856 3.7601e-05
16:2039005 A C 0.381545 -2.0581e-04
16:2041492 G T 0.809185 -2.4362e-05
16:2045661 C T 0.403671 4.7247e-05
16:2045717 A G 0.031013 1.9752e-05
16:2048826 G C 0.786556 -3.9071e-05
16:2049640 G A 1.104043 -3.6366e-05
16:2049849 C T 0.383833 -2.7095e-04
16:2050952 G A 0.439115 1.6395e-05
16:2052340 A G 0.152167 2.6351e-05
16:2054155 A G 0.664711 -9.9509e-06
16:2055820 A G 0.367435 -2.5129e-04
16:2063619 C G 0.791519 -2.7891e-05
16:2064151 G A 0.337062 -9.6670e-05
16:2070568 C A 0.643276 6.5734e-05
16:2074163 C T 0.042279 8.0126e-05
16:2074219 T C 0.452039 1.1962e-04
16:2074466 T C 0.039267 1.6708e-04
16:2077898 C T 1.821088 9.6016e-05
16:2080571 C T 0.683734 4.1601e-04
16:2081703 A G 0.103585 -3.7297e-05
16:2085295 T C 0.132709 6.5028e-05
16:2087562 A G 0.083555 -2.6370e-05
16:2089028 T C 0.381636 -1.1368e-05
16:2097158 A G 0.436599 -4.0181e-05
16:2101591 C T 0.138928 -5.0878e-06
16:2102611 G A 1.186770 -3.2937e-05
16:2103005 T C 0.072825 -2.3400e-04
16:2104976 T C 0.069433 2.2422e-05
16:2105036 T C 0.053724 -2.2918e-04
16:2110795 A G 0.033425 4.0234e-07
16:2111230 G A 0.984544 -4.3496e-05
16:2116083 C A 0.084792 -8.8635e-05
16:2120402 C T 0.683117 -1.8381e-05
16:2121154 A G 0.096425 8.6990e-05
16:2125834 C T 0.168331 3.8872e-05
16:2128670 T C 0.196215 4.6532e-05
16:2128728 T C 0.050699 1.4143e-05
16:2130809 T C 0.300690 5.6141e-05
16:2135073 T C 0.032360 9.7734e-07
16:2138269 C T 0.354865 1.1795e-05
16:2140680 C T 0.353956 4.8452e-05
16:2140843 T G 0.058787 1.6685e-05
16:2144894 A G 0.154436 3.6212e-05
16:2152651 C T 0.330583 2.3482e-06
16:2175876 T C 0.203437 -5.2490e-05
16:2191734 G A 1.639339 -2.4469e-06
16:2193422 G A 0.073552 -2.7282e-05
16:2195556 C T 1.640354 -9.3855e-06
16:2200184 T C 0.214755 -9.0739e-06
16:2204835 C T 1.839501 6.6583e-06
16:2206591 G A 1.704753 -6.7433e-06
16:2223000 C T 0.137662 -1.8308e-06
16:2223142 A G 0.047453 6.8799e-05
16:2231210 A G 0.023921 1.2137e-04
16:2232121 A G 0.026112 6.8772e-07
16:2248786 C T 1.056898 2.8619e-06
16:2250233 T G 0.163810 -3.0074e-05
16:2253773 G A 1.060679 8.0282e-06
16:2257105 G C 0.989867 9.9720e-06
16:2263146 G A 1.028245 -1.5425e-05
16:2263516 G A 0.888671 1.1482e-06
16:2263836 T C 0.082192 2.2837e-05
16:2267877 A G 0.567903 -1.1458e-05
16:2270113 C T 0.910320 8.7370e-06
16:2276664 C T 1.978601 -2.1096e-05
16:2281829 A G 0.841779 -2.9014e-06
16:2295265 T C 0.128107 2.1287e-05
16:2296851 G A 0.316243 -1.1941e-05
16:2300703 A G 0.302585 -1.2661e-05
16:2303496 A G 0.425813 2.8803e-05
16:2305539 G A 0.807352 -3.0912e-05
16:2306613 A G 0.065827 1.1283e-04
16:2313343 T C 0.387316 1.3150e-05
16:2323394 A G 0.814385 -4.4855e-05
16:2323934 T C 0.079067 -9.8128e-07
16:2328790 A G 1.437609 -8.5621e-05
16:2330169 G C 0.795135 1.7002e-05
16:2345758 T C 0.064896 5.3782e-05
16:2348528 C G 0.393843 2.9344e-05
16:2353151 G A 0.212269 -5.9363e-06
16:2353206 C T 0.221620 5.8841e-05
16:2355860 G T 0.024275 4.0763e-05
16:2360099 T C 0.602915 1.9283e-05
16:2368169 A G 0.200558 -2.5605e-05
16:2369774 A G 0.045518 -2.6382e-05
16:2374394 A G 0.053396 1.6899e-04
16:2374549 T C 0.027715 4.5197e-05
16:2378052 C A 0.134621 4.5246e-04
16:2386424 G A 0.056187 -2.9607e-05
16:2387260 A G 0.251507 4.3074e-05
16:2412438 G A 0.043211 5.0737e-06
16:2416384 A G 0.022857 -4.1459e-06
16:2418179 G C 0.536877 8.2554e-05
16:2422033 C T 0.067956 -2.4052e-05
16:2426855 C T 1.354374 7.2726e-05
16:2429057 C T 1.224557 4.6825e-04
16:2438567 C T 1.315990 1.0599e-04
16:2444962 C A 0.202084 2.1733e-05
16:2445339 C T 0.078119 -4.4029e-05
16:2448531 A G 0.026888 6.8605e-05
16:2460423 T G 1.358211 8.9580e-05
16:2472393 G A 0.076093 -1.3024e-05
16:2480080 A G 0.201513 -1.5071e-04
16:2480429 C G 0.660124 -5.4117e-05
16:2488211 C T 1.354816 6.7434e-05
16:2496760 C T 1.953768 6.7755e-05
16:2503986 C T 0.131618 4.1018e-05
16:2506800 A G 0.035599 2.8467e-05
16:2529732 T C 0.084669 3.8344e-05
16:2547034 G C 0.026842 1.4636e-04
16:2552534 T C 0.042052 -2.2802e-05
16:2555237 G C 0.027261 -2.5330e-06
16:2555438 T C 0.027774 -8.8797e-06
16:2562411 C G 0.045346 -1.3483e-06
16:2568503 A G 0.053295 1.1835e-04
16:2571234 C G 0.135802 7.9737e-05
16:2590417 A G 0.078894 -6.6293e-06
16:2634879 A G 0.046002 7.2953e-05
16:2637283 C T 0.341453 9.2888e-05
16:2644710 A G 0.063591 3.4855e-05
16:2645965 A G 0.879294 -1.0053e-05
16:2648651 T G 0.107178 -2.1130e-04
16:2661159 T C 0.047901 6.7333e-05
16:2705450 G C 0.041078 7.7840e-05
16:2707517 A G 0.703994 1.0067e-04
16:2709219 A G 0.700933 5.8919e-05
16:2713275 C T 0.260793 3.0474e-05
16:2714986 C T 0.702601 9.5947e-05
16:2717079 A C 0.043720 -4.9152e-05
16:2740841 G A 1.116889 -1.7727e-05
16:2749195 G A 1.000386 2.0397e-05
16:2749530 T C 0.659206 -1.5995e-05
16:2750192 C T 0.980477 2.5227e-05
16:2761994 G A 0.086295 8.2916e-06
16:2779236 T C 1.785284 4.7610e-04
16:2785106 T C 1.526445 -1.1283e-04
16:2803994 A G 1.581723 -4.5621e-05
16:2806211 T C 0.069423 -3.5897e-05
16:2810624 G T 0.027904 -1.0741e-04
16:2811178 C A 1.975131 1.4107e-04
16:2812939 A C 1.246849 -2.8936e-04
16:2813096 G C 0.036031 -3.7098e-06
16:2814950 T C 0.023389 1.3205e-04
16:2816627 C G 0.021140 5.2850e-05
16:2819768 T C 0.057645 2.8794e-05
16:2821525 A G 0.181950 7.1727e-05
16:2821573 T C 1.050338 -7.0074e-06
16:2821763 G C 0.723426 -2.1655e-05
16:2824930 G C 1.501758 6.9593e-06
16:2827973 G A 1.522225 -1.1917e-04
16:2831436 T C 0.128418 1.1586e-04
16:2838244 G C 1.513861 -8.3064e-05
16:2849407 T C 0.028816 2.2038e-05
16:2854507 G T 0.178030 -4.0075e-05
16:2857625 C A 1.400153 -4.2470e-05
16:2868641 G A 0.579480 -7.3358e-06
16:2870950 A G 0.049494 1.5259e-05
16:2874496 T C 1.342716 6.0324e-05
16:2877664 A G 0.125380 6.8450e-05
16:2880745 A G 0.072935 -2.8467e-05
16:2882267 C G 1.377286 8.3974e-05
16:2889217 A G 0.110570 -1.2507e-05
16:2889404 T C 1.285272 8.1320e-05
16:2892770 A G 0.750775 2.8741e-04
16:2894048 C T 0.448092 -8.2638e-05
16:2897372 C A 0.676210 5.9803e-05
16:2901287 G A 1.245564 1.0736e-04
16:2911416 A G 0.578714 1.8447e-05
16:2912835 G A 1.692355 1.7718e-05
16:2912884 A G 1.888038 5.5084e-05
16:2914276 A G 0.086811 -6.3865e-05
16:2916702 C T 0.791269 6.4706e-05
16:2920764 C T 1.770266 1.1407e-05
16:2926139 G C 0.437102 -1.1198e-03
16:2930344 A G 0.678742 7.1934e-05
16:2940859 T C 0.124679 -6.0154e-06
16:2943479 T C 0.221575 1.8865e-04
16:2946055 A G 1.121576 -4.6347e-05
16:2947123 A G 0.029916 1.3434e-05
16:2950833 C T 1.758383 4.2267e-05
16:2960968 G A 0.572914 -7.3858e-05
16:2961032 T C 0.640825 4.3090e-05
16:2961711 T C 1.756163 3.0789e-05
16:2963528 T C 0.984631 1.9873e-05
16:2972534 A C 0.145176 -6.5877e-06
16:2973568 G A 1.050614 9.9904e-06
16:2974416 G A 0.529739 1.3001e-05
16:2977146 C T 0.391168 -2.6918e-05
16:2982818 A G 0.134455 7.6846e-05
16:2982881 A G 0.801081 -1.7938e-06
16:2984254 G T 0.155822 1.1767e-04
16:2986266 A C 0.260790 -1.3731e-05
16:2986323 C T 1.003129 -1.5391e-05
16:2989999 C T 0.030549 7.2505e-05
16:2993158 A G 0.629893 -2.1781e-05
16:2998629 G T 0.288658 1.0187e-07
16:3000232 T G 0.154001 -3.0732e-05
16:3000526 A G 0.029952 -1.0439e-05
16:3003764 C A 1.031834 -2.5592e-04
16:3003810 A G 0.063811 -4.9520e-05
16:3004161 A T 1.032724 -1.8387e-04
16:3004856 T C 1.034282 -1.4445e-05
16:3006840 G A 0.844921 9.2160e-06
16:3009465 T C 0.717701 1.1781e-05
16:3014990 A C 0.042020 -3.5294e-05
16:3018635 A G 0.603392 1.7903e-05
16:3021712 C G 0.051974 9.7644e-05
16:3023605 G A 0.865762 7.7299e-06
16:3039031 G A 1.318713 -3.0364e-05
16:3046346 G T 0.042364 -3.0911e-05
16:3049372 C T 0.032766 3.8626e-05
16:3052925 T C 0.099875 7.3096e-05
16:3056563 G A 1.263964 -4.7947e-08
16:3063149 G T 0.399961 2.2639e-05
16:3064863 T C 0.404797 -1.6003e-05
16:3065596 C T 0.801519 1.1375e-05
16:3065635 G C 0.038212 3.5038e-05
16:3070628 T C 0.078823 7.9891e-06
16:3070788 C G 0.483069 1.1594e-05
16:3073240 T G 0.468823 3.0312e-05
16:3074336 C A 0.072942 -3.5231e-05
16:3084579 A G 0.041004 -5.3509e-05
16:3085326 T C 0.046635 1.7331e-05
16:3085335 C G 0.740593 1.1905e-05
16:3085924 A G 1.839319 3.1267e-05
16:3091695 G A 0.509379 -8.2307e-07
16:3094028 A C 0.080365 -2.7505e-05
16:3097286 A G 0.061858 2.1050e-04
16:3097596 A T 1.195086 2.2162e-05
16:3099335 A G 0.081897 2.4609e-04
16:3099442 C T 1.197618 2.2895e-05
16:3100095 T C 0.677830 2.2366e-05
16:3101639 A G 0.550480 1.6850e-05
16:3102209 A G 0.418770 7.0914e-05
16:3113898 C T 0.846960 1.2062e-06
16:3115325 C G 0.172470 -7.6266e-05
16:3115560 A G 0.040098 -8.8922e-06
16:3115628 C A 1.259800 1.5780e-04
16:3116073 T C 0.043091 -2.4131e-05
16:3116170 G A 0.922134 1.1519e-04
16:3116295 G A 0.054824 -1.9404e-05
16:3117937 A G 1.302809 -2.9327e-05
16:3123561 T A 1.309635 -2.6784e-05
16:3125151 G C 1.312251 -2.7317e-05
16:3132212 G A 0.038131 3.4414e-05
16:3136181 G A 1.009218 -8.6909e-06
16:3139310 C G 0.045901 2.6741e-05
16:3141713 C G 0.796063 -4.1098e-05
16:3146028 T C 0.130145 1.8229e-04
16:3146285 C T 0.155955 7.4584e-05
16:3147674 T C 0.815638 -8.0863e-05
16:3147869 G A 0.032458 6.8681e-05
16:3148130 G A 0.989321 -2.0399e-05
16:3150001 T G 0.024051 -7.4581e-05
16:3153406 A G 1.589886 -7.1113e-05
16:3165051 T C 0.758536 3.7929e-06
16:3165425 G A 0.831409 -6.2617e-05
16:3175909 G C 0.020731 8.0928e-05
16:3177000 T C 0.211036 -4.2481e-05
16:3177814 A G 0.093747 3.9356e-06
16:3181996 A G 0.803041 -8.5499e-05
16:3186905 A G 0.029617 1.8803e-05
16:3189445 T C 1.950359 -3.0091e-06
16:3193461 A G 0.816141 -8.3552e-05
16:3203035 T G 0.773119 1.2036e-05
16:3205539 C T 0.043386 1.5300e-04
16:3208911 A G 1.577143 -6.5715e-05
16:3213515 G A 0.735783 -7.5655e-05
16:3213734 A G 0.095201 2.0288e-05
16:3214442 G T 0.446161 9.0340e-05
16:3223942 T C 0.021886 2.1628e-05
16:3226869 T C 0.382431 1.3089e-04
16:3237343 C T 0.505042 5.1108e-06
16:3240921 G A 0.059238 -1.5215e-04
16:3241015 G A 0.536877 3.4245e-05
16:3245197 G C 0.408157 4.5311e-05
16:3251390 C A 0.505062 -5.4927e-06
16:3252927 T A 0.044262 1.8988e-05
16:3253133 G A 0.210679 5.0913e-05
16:3254470 C T 0.883536 5.1974e-05
16:3257591 T C 0.917467 3.2063e-05
16:3257868 A G 0.117980 1.4595e-05
16:3259098 T G 0.212457 -1.9767e-05
16:3265854 A G 0.106642 1.1002e-04
16:3266071 G A 0.909333 1.9705e-05
16:3266552 A G 1.025242 4.3661e-05
16:3271645 C T 0.060007 -6.1946e-06
16:3272391 G C 0.939840 1.1730e-04
16:3273905 T C 0.073188 -3.5738e-05
16:3276444 G A 1.897814 1.4216e-04
16:3288829 G A 1.167968 6.2035e-05
16:3289331 G T 0.659332 5.8422e-05
16:3291408 T C 0.185388 -1.8429e-06
16:3291842 T C 0.090563 4.6798e-05
16:3293880 G A 0.036599 -7.1354e-05
16:3293922 T A 0.906626 -1.4082e-04
16:3299749 A G 1.099323 2.1704e-04
16:3301664 C T 0.037144 2.7051e-05
16:3301757 A G 0.960087 1.3112e-05
16:3304762 G A 0.959905 3.0731e-06
16:3307475 T C 0.064685 -3.1555e-05
16:3308357 A G 1.292738 1.8350e-05
16:3310615 C T 0.148000 3.9636e-05
16:3313025 C T 0.507152 -9.7300e-05
16:3319193 T C 0.930547 4.6184e-06
16:3322450 A G 0.482819 -1.3012e-04
16:3333367 A C 1.951349 3.0929e-05
16:3339435 C G 0.480229 -1.3275e-04
16:3344618 A G 1.320891 5.8504e-05
16:3345100 C G 0.040264 -3.0280e-05
16:3346229 T G 0.480952 -1.2330e-04
16:3357429 T A 0.101271 6.6002e-05
16:3358384 G A 0.055746 4.8398e-05
16:3361884 T C 0.020409 2.7460e-06
16:3367061 A G 0.450643 -3.1799e-05
16:3367229 C T 0.491900 -6.2710e-05
16:3370356 G C 0.227683 1.8350e-04
16:3370894 T C 0.100673 -8.8531e-05
16:3372419 T C 0.083912 -8.5720e-06
16:3376824 G C 0.742054 -9.4053e-05
16:3377582 C T 0.329658 2.3779e-04
16:3377680 G A 0.073753 -8.1168e-06
16:3378146 G C 0.409387 -2.2808e-05
16:3378342 G A 0.063935 5.4155e-05
16:3378450 T G 1.621471 -3.8192e-05
16:3378831 C G 0.106899 1.2196e-04
16:3390892 T C 0.064818 5.8532e-05
16:3392971 T C 0.102468 -6.7489e-05
16:3398174 C T 1.637245 2.0826e-05
16:3401696 T C 0.290875 2.6714e-05
16:3406516 G A 0.705627 3.7543e-06
16:3406626 A G 0.583203 1.2992e-05
16:3406838 A G 0.026187 -3.1271e-05
16:3411855 A C 1.035707 1.8722e-06
16:3412610 G A 0.023132 1.2147e-04
16:3416664 T C 1.299846 7.7971e-06
16:3417465 C A 1.417362 -3.4697e-06
16:3422949 G A 0.037307 -5.1139e-05
16:3425325 G A 0.581253 3.2893e-06
16:3426917 G T 1.610575 -3.8568e-05
16:3431694 T C 0.072088 2.6713e-05
16:3434699 G A 0.402970 1.3469e-05
16:3437268 A G 0.241266 1.4481e-05
16:3447282 G C 0.562057 3.7830e-06
16:3452193 G T 1.757189 5.1248e-06
16:3458609 A G 0.037131 -3.7394e-05
16:3464033 G C 1.725951 -7.1424e-06
16:3466095 G A 0.116717 -3.6652e-05
16:3480168 G A 0.026502 -3.0881e-05
16:3482002 T G 0.479524 8.7754e-05
16:3485355 T C 0.044256 4.3044e-05
16:3493240 C A 0.481209 1.0867e-04
16:3494254 C G 0.145897 -1.0405e-04
16:3504956 T C 0.093306 9.6606e-05
16:3507139 A G 0.185170 -1.7639e-04
16:3507171 T C 0.082621 -1.0294e-05
16:3511318 G A 0.061066 1.5980e-04
16:3512866 T G 0.399163 1.1744e-04
16:3514777 C T 0.399711 1.1571e-04
16:3515328 A G 0.029257 -3.8599e-06
16:3517427 C A 0.150376 -2.4435e-05
16:3517581 C T 0.662023 9.4317e-05
16:3521049 A G 0.072900 1.0432e-05
16:3522080 A G 0.043256 2.2267e-04
16:3534028 A G 0.148023 -3.6603e-05
16:3538990 A G 1.465788 -3.3873e-04
16:3540968 C A 1.716990 -3.1276e-04
16:3544349 C A 0.023236 -4.0736e-06
16:3547594 T G 0.035018 3.5777e-05
16:3548192 T C 0.041630 7.7981e-05
16:3551067 C T 0.026518 -5.0417e-06
16:3554423 T C 0.083455 -5.3817e-06
16:3554545 A T 0.392113 6.8974e-05
16:3558944 G T 0.604469 8.0870e-06
16:3578129 T C 0.053519 1.7090e-05
16:3580784 G A 0.056745 -4.1482e-05
16:3582991 A G 0.079648 7.6631e-05
16:3584140 C T 1.896467 2.8496e-05
16:3586230 T C 0.396173 8.7875e-05
16:3594316 T C 0.035914 1.4721e-05
16:3594622 T C 0.128275 -2.9317e-05
16:3597075 T C 0.024772 -9.7154e-06
16:3613928 G A 0.131141 -2.5319e-05
16:3620927 C T 0.129609 -6.1502e-05
16:3629227 T C 0.469401 4.7212e-05
16:3630695 C G 0.202243 1.1486e-05
16:3633657 G A 0.131093 -3.8421e-05
16:3634746 A C 0.287200 9.2464e-05
16:3639139 G A 1.009406 9.8344e-05
16:3639827 A G 0.114844 -1.4640e-04
16:3640274 A G 0.159808 -1.2180e-05
16:3640784 A G 0.127727 -4.1183e-05
16:3652661 A G 0.029092 5.6373e-05
16:3656625 A G 0.128071 -3.1596e-05
16:3658876 A G 0.020763 -5.7118e-05
16:3661815 C T 0.345400 9.0793e-05
16:3682548 G T 0.074279 6.0095e-05
16:3686163 C A 0.028222 4.9829e-05
16:3687973 T G 0.105276 -6.5058e-05
16:3695190 G A 0.077807 -1.0762e-05
16:3695354 A G 0.417618 1.3052e-05
16:3696943 G A 0.121807 -3.9794e-05
16:3699822 T G 0.374281 6.4358e-06
16:3706668 C A 0.028774 -4.6464e-05
16:3707747 A G 0.598387 -1.1734e-05
16:3708170 T C 0.084042 -4.3048e-05
16:3709326 T C 0.078508 -2.0637e-05
16:3718703 A G 0.205904 1.6488e-04
16:3718728 C T 0.427440 4.6512e-05
16:3721773 C G 0.374907 1.1022e-04
16:3723832 T G 0.710813 2.6827e-04
16:3724465 C G 0.841442 1.1608e-04
16:3726075 A G 0.120687 -3.6147e-05
16:3726631 T C 0.084370 -4.0675e-05
16:3730461 A G 0.345186 1.6355e-05
16:3731307 T C 0.094945 -2.2271e-05
16:3738887 T C 1.341693 1.0428e-03
16:3747042 T G 1.389036 1.5047e-04
16:3747096 A G 0.049245 -8.2863e-05
16:3749334 T C 0.395917 6.9279e-05
16:3750088 G T 0.035083 3.0263e-06
16:3751004 C G 0.111225 -3.4786e-05
16:3751763 T C 0.049316 6.2679e-05
16:3753681 A T 0.107759 -1.6761e-05
16:3754911 C T 0.390464 -4.0208e-05
16:3756855 C T 0.024453 4.5770e-05
16:3760336 G A 1.066071 1.6569e-05
16:3763734 C T 0.348383 3.3886e-05
16:3765035 A C 0.160580 1.6675e-04
16:3768327 A G 0.068872 -1.5047e-05
16:3772906 C T 0.248274 5.5377e-05
16:3777836 C T 0.063977 9.5337e-05
16:3784148 A C 0.047466 1.8350e-05
16:3791261 G A 1.293744 -5.8552e-04
16:3796252 C T 0.077859 -4.5106e-06
16:3804241 C T 0.056830 7.4359e-06
16:3808744 A G 0.031416 -5.8433e-05
16:3811556 G A 0.893841 -1.0585e-04
16:3828172 G A 0.046015 -2.7193e-05
16:3828348 G A 0.216161 -3.1801e-05
16:3832471 G A 0.715425 -4.3162e-05
16:3833306 G A 0.077337 1.9076e-06
16:3839535 C T 0.471585 -8.7273e-06
16:3840952 C T 0.063321 1.0122e-04
16:3847852 A G 0.067362 -3.6312e-06
16:3857035 G T 0.109836 -6.4711e-05
16:3860539 A G 0.022172 -2.2628e-05
16:3876864 C T 0.070043 -1.9029e-05
16:3880659 G A 0.095506 -1.0517e-05
16:3889005 G T 0.034324 -1.1152e-05
16:3899153 A G 0.053828 7.4732e-05
16:3902153 C A 0.451578 -2.0413e-05
16:3912314 C T 0.503040 2.3933e-06
16:3916327 G T 0.199364 2.3258e-05
16:3924937 T C 0.203252 -7.2229e-05
16:3928215 T C 0.433999 1.2997e-04
16:3949053 C T 0.571665 1.7658e-05
16:3957681 T C 0.206634 -2.3170e-05
16:3962541 C A 0.054373 -2.4667e-05
16:3962620 G A 1.282432 2.7306e-05
16:3966969 T G 0.032198 5.7854e-05
16:3970348 T G 0.024811 6.0193e-06
16:3970605 T C 0.579617 -1.0402e-05
16:3980445 C T 0.767039 -6.0316e-06
16:3985081 T G 0.533228 -2.3646e-05
16:3989332 C T 0.136091 -6.4254e-06
16:3994927 C G 0.180250 4.5961e-05
16:3998470 G T 0.157004 -2.4018e-05
16:4001196 G C 0.026751 -2.9086e-05
16:4002320 G C 0.772323 -3.6891e-05
16:4004793 G A 1.077671 2.6285e-05
16:4006876 T C 0.027521 7.3731e-06
16:4007086 T C 1.529116 -1.4389e-05
16:4010921 G C 0.074529 -2.3645e-05
16:4013467 T C 1.240945 3.6818e-05
16:4016377 C T 0.132216 -4.8669e-05
16:4016676 G A 1.691060 -7.0139e-05
16:4022167 A G 0.047138 1.8619e-05
16:4027423 T C 1.621967 -9.1118e-05
16:4028060 G A 1.544861 -2.9062e-05
16:4032021 T G 0.044204 4.4230e-05
16:4032581 C T 1.668914 -6.6264e-05
16:4033436 C T 0.607868 -1.9023e-05
16:4033522 T C 0.089313 -1.8179e-05
16:4033751 A C 0.139976 -3.8905e-05
16:4037038 A C 0.135961 -3.5043e-05
16:4037568 A G 0.536172 1.6652e-04
16:4038359 G A 0.195154 5.6731e-06
16:4038387 A G 1.148737 2.9492e-04
16:4039351 A G 1.885409 -1.6139e-05
16:4046041 G C 0.133222 -1.3465e-06
16:4047746 C T 1.033074 4.4805e-05
16:4052680 C T 0.111388 1.4148e-06
16:4052717 A G 0.240971 -1.2047e-04
16:4056927 G A 0.121923 4.6422e-05
16:4057133 T G 0.222409 1.8755e-05
16:4057778 T C 0.049193 -8.0873e-05
16:4061031 C G 0.921047 -1.4296e-05
16:4061307 A G 0.031919 4.8121e-05
16:4062626 G C 0.129765 9.0264e-05
16:4063716 T C 0.096461 8.6207e-05
16:4063962 C T 0.028848 2.3380e-05
16:4065583 G A 1.213846 -9.3002e-06
16:4066191 C T 0.148311 7.0313e-05
16:4073188 T C 0.163479 1.0854e-05
16:4075930 G A 0.167117 2.4218e-05
16:4076047 C T 0.243172 -1.1558e-04
16:4076596 A G 0.245681 7.7171e-05
16:4076626 C T 0.046440 1.3234e-05
16:4076752 G A 1.268648 3.5767e-05
16:4077138 G T 1.504348 3.1202e-05
16:4078592 A G 0.042347 -5.2400e-06
16:4078605 T C 0.041043 -1.6357e-05
16:4080940 C T 1.140427 -3.1599e-04
16:4089074 C T 1.789136 -2.2603e-05
16:4094924 T C 0.055145 -4.7237e-05
16:4095151 C T 0.050777 3.0026e-05
16:4096394 G A 0.224908 -1.8799e-04
16:4103871 C T 1.551778 -5.0816e-05
16:4107505 A G 0.039650 -6.5747e-05
16:4108528 T G 0.111355 2.0828e-04
16:4118878 C T 0.286415 -2.8441e-04
16:4127276 T C 0.760551 5.0941e-05
16:4133076 A C 0.998835 -7.1160e-05
16:4136418 C T 0.637044 -1.7639e-05
16:4140932 C T 0.049848 3.1273e-08
16:4149324 T C 0.369334 6.4277e-05
16:4149754 T C 0.027780 -3.6044e-05
16:4151670 T C 0.022642 1.8220e-04
16:4154278 C A 0.055197 1.5024e-05
16:4156809 G A 0.068424 -1.6282e-05
16:4157789 A G 0.040241 7.2298e-05
16:4164337 T C 0.123897 -4.5198e-05
16:4164364 T C 0.496899 9.4543e-05
16:4165535 T C 0.043577 4.3399e-05
16:4169262 C T 1.532388 2.4265e-07
16:4171105 A C 0.306422 -1.8058e-05
16:4173727 T C 1.855132 -1.0826e-05
16:4175005 T C 0.823915 -5.5445e-06
16:4175546 C G 0.065373 -1.6714e-04
16:4181723 A G 0.825924 -8.3472e-06
16:4183048 G T 0.046239 -1.9868e-05
16:4188585 T C 0.102851 7.4733e-05
16:4193939 A T 1.020568 -3.3559e-05
16:4194688 G A 0.874363 -3.6974e-05
16:4197370 A G 1.252227 -4.3809e-06
16:4197996 G T 0.303948 2.9664e-05
16:4200614 C T 0.046872 6.3852e-05
16:4202742 T G 0.065525 1.1208e-05
16:4206105 C G 0.704627 7.6968e-06
16:4208247 C A 1.496152 -5.9726e-05
16:4210803 G A 0.831964 -8.4504e-06
16:4213369 A G 0.592642 -4.9891e-05
16:4215719 C T 0.080401 2.9164e-05
16:4218560 T C 0.069433 1.0453e-05
16:4227922 G C 0.301543 2.3691e-08
16:4231609 A G 0.782165 -2.9452e-06
16:4235142 A C 1.616706 -2.9534e-05
16:4237772 A G 0.179480 3.2101e-06
16:4237833 A C 0.030036 -4.4958e-05
16:4241813 T G 0.027342 5.6952e-06
16:4244404 G T 0.979523 -1.8711e-06
16:4252647 T C 0.365537 -4.7321e-05
16:4253131 A G 0.408290 -3.3950e-05
16:4253770 G C 0.042143 7.2782e-06
16:4253834 C T 0.156617 -3.5327e-05
16:4256463 C T 0.410915 6.1420e-06
16:4257281 C A 1.126182 -9.7029e-05
16:4258585 C G 0.463130 1.0760e-05
16:4259669 C T 1.025908 -1.1860e-04
16:4264223 G C 1.230013 -1.1786e-04
16:4267170 A G 0.038722 -5.3523e-05
16:4268935 C A 0.109921 -1.2096e-04
16:4272195 G T 0.561483 -4.1805e-04
16:4276056 G A 1.729291 -2.6969e-04
16:4277445 C G 0.576244 -2.0873e-06
16:4280680 T C 0.034872 -4.8648e-05
16:4281391 G T 0.444509 2.5703e-05
16:4282449 T G 0.083685 -1.7733e-05
16:4295553 T C 0.157799 7.7910e-04
16:4299975 C T 0.033723 -2.9609e-05
16:4304349 A G 0.634723 4.7749e-05
16:4306917 T C 0.179354 3.5748e-05
16:4314529 A C 1.004103 1.9744e-05
16:4317553 A G 0.545316 -1.0066e-05
16:4338359 C T 0.492595 7.8697e-05
16:4341782 A G 0.055963 4.2994e-06
16:4343616 T C 0.057145 7.5564e-04
16:4351143 T C 0.323449 -3.5330e-05
16:4360284 G A 0.608098 1.7890e-06
16:4360314 C G 0.466645 2.2647e-05
16:4367269 A G 0.130752 -1.3956e-05
16:4370921 T C 0.203479 -3.2120e-05
16:4371526 G A 0.230588 -7.4827e-06
16:4372582 T G 0.057391 -8.5320e-05
16:4378916 A G 0.103267 5.1920e-05
16:4383398 T G 0.057258 -4.7766e-05
16:4386159 C T 0.074912 -5.8215e-05
16:4389830 A C 0.058771 1.7451e-05
16:4390292 A G 0.033006 -3.8961e-05
16:4390358 T G 0.090891 5.5911e-05
16:4391040 C T 0.243513 -5.8808e-06
16:4391463 T C 0.057722 -3.4046e-05
16:4393196 G A 0.078226 5.7711e-05
16:4395241 G A 1.920674 -1.1621e-04
16:4400917 A G 0.053535 -5.6528e-06
16:4403664 T C 0.125192 1.4581e-04
16:4414888 T C 0.023103 3.1743e-05
16:4414987 A G 1.111527 -8.9383e-06
16:4417797 C A 0.063786 -8.7805e-05
16:4428251 A G 0.123774 7.7599e-06
16:4428884 A G 1.313790 -1.8461e-04
16:4432029 C A 1.544290 -4.7948e-05
16:4440397 C G 1.478985 -2.2583e-05
16:4443165 A C 0.029481 1.9417e-05
16:4445327 T C 1.435593 -2.1116e-05
16:4459268 T C 0.045648 -3.3460e-05
16:4469001 C A 0.032386 3.0696e-05
16:4469576 T G 0.030211 -3.8987e-06
16:4473904 C T 0.032779 8.4586e-05
16:4476089 C T 1.491572 -7.3327e-05
16:4477522 G A 0.186004 1.9985e-05
16:4484396 T A 1.438998 -7.3256e-05
16:4484613 G A 1.520297 -1.4700e-04
16:4486426 T C 0.024882 -6.2106e-05
16:4487486 A G 0.033139 8.8912e-05
16:4489656 T C 0.137536 -3.9372e-06
16:4491061 A G 0.123543 -8.4221e-05
16:4497537 C G 1.416109 -4.5582e-05
16:4497630 A G 0.031643 -4.3281e-05
16:4512101 A G 0.029815 5.0008e-05
16:4519439 A G 0.153849 -3.0010e-05
16:4523389 C T 0.066022 -2.1946e-05
16:4525265 T C 1.442974 -6.2325e-05
16:4527109 C T 1.474909 -1.5085e-04
16:4529406 T G 0.085444 -1.8097e-05
16:4532067 C G 0.138126 -2.6656e-05
16:4535557 T C 1.388542 -4.8216e-05
16:4536621 C T 1.455201 -6.8340e-05
16:4539942 C A 0.133647 -3.4850e-05
16:4543202 A G 0.104458 6.7510e-05
16:4553192 C T 0.074146 -1.2021e-06
16:4571247 G A 1.392519 -3.8125e-05
16:4577501 T C 0.021256 -4.5316e-05
16:4590247 T G 0.078187 1.7881e-04
16:4594232 A G 0.074126 -8.4697e-05
16:4594635 A G 0.596459 4.0612e-05
16:4600665 A G 1.893166 3.3416e-05
16:4603765 G A 1.632237 -4.3977e-05
16:4606635 A G 0.031993 6.9837e-05
16:4625274 G A 0.351716 3.4393e-05
16:4648981 C G 0.128525 1.3463e-04
16:4654871 G A 1.613726 -3.1438e-05
16:4658798 T C 0.050890 4.0415e-05
16:4666537 G A 1.629247 -5.0640e-05
16:4670649 T C 0.055645 6.3117e-05
16:4677190 T C 1.612409 -4.2584e-05
16:4684448 A G 0.409101 4.0825e-05
16:4692091 G A 0.560077 1.9582e-05
16:4693712 G A 0.194021 -9.7396e-05
16:4696654 C T 0.056992 -6.1284e-06
16:4699319 G A 0.055421 -5.6082e-05
16:4705029 A G 0.038089 2.8764e-05
16:4706180 C A 0.076905 -1.2705e-05
16:4709636 G A 0.931638 6.7994e-05
16:4710219 G A 0.050991 8.1238e-05
16:4711326 C G 1.056405 -3.4725e-06
16:4712148 A G 0.963901 3.6211e-05
16:4715340 A G 0.049102 -2.1808e-05
16:4719981 A G 0.911501 2.7481e-06
16:4721221 A G 0.025401 5.4986e-05
16:4721288 G T 0.047966 3.6884e-05
16:4721468 C T 1.233068 1.8568e-04
16:4723903 T C 0.067443 -2.0579e-04
16:4733253 T C 0.036625 3.8537e-05
16:4734706 T C 0.051017 3.9217e-05
16:4736316 T C 1.185453 1.2693e-04
16:4741636 C T 1.198942 6.3953e-05
16:4751045 T C 1.105643 9.3697e-05
16:4755108 A G 0.050189 4.1250e-05
16:4756679 G A 1.022840 4.7120e-05
16:4762041 T C 0.049923 -5.4560e-05
16:4763288 G T 0.049666 2.9715e-05
16:4764117 C A 0.065873 5.3738e-05
16:4764349 T C 0.022561 -1.0934e-05
16:4776805 A G 0.026550 -2.9334e-06
16:4777459 A G 0.027167 -5.4450e-05
16:4780262 A G 1.192554 6.1816e-05
16:4782221 G C 0.042256 -3.9705e-06
16:4789213 T G 1.239264 1.5655e-04
16:4790204 G C 0.097691 -5.1515e-05
16:4790446 T C 0.056203 2.5318e-05
16:4792982 T C 0.092867 -3.6920e-06
16:4794873 T C 1.322930 1.2088e-04
16:4796393 G A 1.337750 7.5394e-05
16:4796399 T C 0.117805 -3.2970e-05
16:4797356 A G 0.127324 -1.8870e-05
16:4797457 T C 1.209163 5.1754e-05
16:4799041 G A 1.274052 5.6178e-05
16:4801723 A G 1.209471 8.4323e-05
16:4801939 T G 0.366403 -4.9306e-05
16:4808523 C A 1.262799 5.1647e-05
16:4812705 G A 0.067521 4.4259e-05
16:4814037 G C 1.375264 1.3918e-05
16:4814893 A G 1.123725 2.1373e-05
16:4815346 G C 0.183560 2.2162e-04
16:4816102 C T 0.555566 4.4691e-05
16:4819496 G A 1.025762 -4.3540e-06
16:4821770 G T 0.305162 -1.4175e-05
16:4825510 C T 0.351450 2.4974e-04
16:4829684 T C 0.060335 -1.4524e-05
16:4833970 T C 0.525929 -5.0905e-05
16:4834378 C A 0.880891 2.2285e-05
16:4837545 G A 0.550859 -8.4452e-05
16:4838617 C T 0.897694 -7.2020e-06
16:4841375 A G 0.063104 -7.0150e-06
16:4847081 T C 0.106159 -3.7608e-05
16:4847590 A G 0.029241 -1.6405e-04
16:4863638 T G 0.047975 5.7916e-05
16:4864997 A G 0.122842 -8.9758e-05
16:4867908 A G 0.188445 -6.2719e-06
16:4868438 C G 0.029436 2.7964e-05
16:4873242 T C 0.754361 -2.2114e-05
16:4874584 C A 0.173038 -4.5260e-05
16:4880827 A C 0.239115 2.4535e-05
16:4881524 T C 0.251192 -1.9842e-05
16:4881601 T C 0.054412 8.4228e-06
16:4882631 A G 0.020036 6.5099e-05
16:4883678 C G 0.122388 -6.5842e-06
16:4884855 T C 0.063951 8.5928e-05
16:4886421 G A 0.084477 -1.8627e-05
16:4896433 G C 0.225421 2.0739e-05
16:4898636 G A 0.291004 -1.1841e-04
16:4908990 G A 0.050004 2.0534e-05
16:4912332 G A 0.064659 3.0788e-05
16:4919253 G A 0.259485 -2.9213e-05
16:4919320 T C 0.110495 5.0788e-05
16:4919596 G A 0.386780 -5.1842e-05
16:4919710 C T 0.844152 -1.3763e-03
16:4919907 G A 0.050682 2.2338e-05
16:4920098 A C 0.085302 8.0596e-06
16:4920335 G A 0.064704 -4.9921e-05
16:4920412 C T 0.662283 -7.2321e-07
16:4928257 A G 0.437842 -8.2406e-06
16:4933364 A G 0.030458 1.5920e-05
16:4933939 C G 1.124082 2.4655e-05
16:4935636 A G 0.170470 1.1226e-05
16:4935985 G C 0.147678 -7.5225e-05
16:4938280 C T 1.128269 2.6166e-05
16:4938335 G T 0.090985 1.4753e-05
16:4942099 T C 1.121894 2.2290e-05
16:4945687 T G 0.139616 1.5314e-04
16:4952627 G A 0.132920 6.8742e-05
16:4953055 T G 0.285055 -8.8947e-05
16:4954712 T A 0.349684 5.0493e-05
16:4962113 G A 0.030786 -5.2139e-05
16:4962132 T C 1.554118 -1.8103e-05
16:4964076 T G 1.316506 -2.7246e-05
16:4964139 C T 0.218053 -1.2382e-05
16:4973010 T C 0.054159 8.1378e-05
16:4975279 A G 1.695776 8.0373e-05
16:4979669 T C 0.088349 9.3189e-05
16:4983430 C T 1.795310 -3.1921e-05
16:4985608 G A 1.382197 -5.2103e-05
16:4985964 A G 0.130917 1.6366e-05
16:4986723 T A 0.329230 8.9557e-05
16:4988946 A G 1.275460 -1.4494e-04
16:4991374 T C 0.157007 7.0549e-05
16:4996094 A C 1.647852 -5.2306e-06
16:4997452 G T 0.397689 2.4258e-05
16:4997689 G A 1.074399 -9.9221e-05
16:4999072 T C 0.399598 9.3631e-06
16:4999392 C T 1.651896 -3.7451e-05
16:4999713 G C 0.407472 -1.0262e-05
16:4999985 G T 1.811305 -9.5903e-05
16:5000031 A C 0.252594 5.0723e-05
16:5001166 C A 0.649754 -1.1467e-04
16:5001380 G A 0.211445 6.4419e-05
16:5004839 G A 0.510203 4.9359e-05
16:5008790 A G 0.212204 6.2997e-05
16:5010834 C T 0.972327 4.6271e-05
16:5020148 C G 0.040312 7.9657e-05
16:5027662 T G 0.167753 1.6839e-05
16:5030781 A G 0.075022 3.8303e-05
16:5044649 G T 0.580500 -5.0438e-07
16:5045553 C T 0.369681 -2.5377e-06
16:5048424 G C 0.075402 -3.5728e-05
16:5050720 T G 0.025667 3.4685e-05
16:5050897 C G 0.979188 -5.3775e-05
16:5053161 G T 1.551934 -2.9157e-05
16:5055449 T G 0.573722 2.8540e-05
16:5058824 G C 0.117879 5.7345e-05
16:5060568 T C 0.558422 5.3906e-05
16:5061113 A G 0.038443 5.1096e-05
16:5061948 C T 0.865113 -4.3944e-05
16:5063336 T C 0.508077 5.1431e-05
16:5064228 T G 0.517694 -1.5929e-05
16:5064917 T C 0.518178 4.2641e-05
16:5065190 T C 0.033029 -3.0124e-05
16:5068152 T C 0.344212 -7.0715e-05
16:5074952 T C 1.473961 3.8483e-05
16:5080891 A G 0.217855 8.4772e-06
16:5083209 A G 0.283413 -1.0916e-06
16:5085336 C T 0.739197 1.1346e-04
16:5090928 G C 0.244272 4.3531e-05
16:5090995 T C 0.269209 -1.3169e-05
16:5097947 G A 0.689992 2.5972e-05
16:5102930 C A 0.091420 -7.9408e-05
16:5105365 T C 0.322946 -5.0223e-05
16:5110626 C T 0.337130 -4.4895e-06
16:5112951 G A 0.662581 2.9935e-06
16:5116161 A G 0.315176 7.2771e-06
16:5117399 G A 0.030796 -9.1632e-05
16:5117607 A G 0.084224 -1.1162e-04
16:5117847 T C 0.714695 -2.5439e-05
16:5120785 T C 0.139119 -6.1226e-06
16:5122768 G T 1.102673 3.0494e-06
16:5122880 T C 0.181246 1.6332e-05
16:5123270 T C 0.591379 -1.9127e-05
16:5123474 G A 0.182655 1.9662e-05
16:5126627 A C 1.089158 -2.9378e-06
16:5132472 T C 0.605011 -1.3821e-05
16:5137069 G C 0.833396 7.1491e-05
16:5137256 A G 0.039296 -5.9098e-06
16:5138567 A G 0.601224 -1.2728e-04
16:5140764 T C 0.716935 -4.2596e-07
16:5150990 T C 0.177017 6.5441e-05
16:5155271 C T 0.322410 6.7208e-06
16:5157528 C T 1.197507 1.8045e-05
16:5170909 C T 0.036096 -3.3998e-05
16:5174275 A C 1.297704 1.2187e-05
16:5176121 A G 1.188286 5.4948e-05
16:5182520 C T 0.171106 8.3668e-06
16:5186695 G C 0.238842 -1.1828e-05
16:5188208 T C 1.006134 2.4624e-05
16:5192950 C T 0.519788 1.7432e-05
16:5193105 G C 0.113540 -5.1362e-06
16:5193440 T C 1.492816 2.1931e-05
16:5193870 C A 0.105601 -9.0264e-06
16:5194458 T C 0.611707 2.2630e-05
16:5194912 A G 1.751596 5.0103e-05
16:5197922 G C 0.869177 -6.8290e-06
16:5203020 C T 1.414181 6.7742e-05
16:5206991 G C 1.377835 -2.0833e-05
16:5207989 C T 1.553268 1.2807e-05
16:5210182 T C 0.036021 -1.8884e-05
16:5215420 T G 0.241026 7.1260e-06
16:5219420 T C 0.025992 3.0220e-05
16:5222912 A G 1.736325 1.9965e-05
16:5224683 T C 0.121631 3.9669e-04
16:5233074 A G 1.460352 2.5091e-05
16:5234207 G A 0.217852 -2.3524e-05
16:5234811 G A 1.711248 7.1391e-06
16:5237750 A G 0.120096 1.0939e-04
16:5240836 G C 0.098252 -1.5908e-05
16:5244289 A G 0.025460 -4.8064e-05
16:5244450 C T 0.074516 2.2383e-06
16:5246014 T C 1.011519 -1.7650e-06
16:5246225 A G 0.118726 4.2123e-05
16:5266614 G A 0.409585 4.6814e-05
16:5266811 G A 0.500476 3.8097e-05
16:5266849 A G 0.095464 -3.9956e-06
16:5267299 C T 0.805151 -1.3907e-05
16:5269633 C T 0.047433 -3.2222e-05
16:5270834 T C 0.174891 5.8532e-04
16:5271209 T C 0.081313 2.1392e-05
16:5275418 G A 0.258982 1.3447e-05
16:5277515 C T 0.524617 1.7197e-06
16:5278035 G C 0.033895 5.7947e-06
16:5285345 A G 1.047482 1.3616e-05
16:5285404 T C 0.089456 1.8524e-05
16:5285771 G T 0.081890 1.4093e-05
16:5286719 A G 0.480956 1.6261e-05
16:5287376 T C 0.096305 -7.2493e-05
16:5306125 A G 0.616641 1.9075e-05
16:5307774 C T 1.699193 -7.2409e-05
16:5318656 G A 0.361531 -1.2639e-04
16:5324072 T C 0.658316 1.1132e-06
16:5324518 G A 0.709521 2.8681e-07
16:5331838 C T 0.284020 1.5787e-04
16:5338313 G C 0.245320 -6.7295e-05
16:5347457 G A 0.175170 7.7070e-06
16:5347954 T C 0.045862 8.8875e-05
16:5348407 T C 0.089784 -1.4554e-04
16:5351111 C T 1.613334 -4.8533e-06
16:5353565 G A 1.392405 -2.8424e-06
16:5354972 A G 0.023467 -1.2169e-04
16:5358834 T C 0.399838 2.2584e-05
16:5359736 G A 0.057005 -2.5537e-05
16:5363961 C T 1.357841 -5.9331e-05
16:5374035 C T 1.794586 -4.8558e-05
16:5376507 T G 0.043902 -2.2162e-05
16:5383635 A G 1.308833 -1.1104e-05
16:5389317 C T 1.723978 -3.2100e-05
16:5389451 T C 1.918830 -1.8750e-05
16:5394461 C T 0.040520 -1.4041e-05
16:5397799 G C 0.032081 -1.2898e-05
16:5404050 C T 1.960269 1.1455e-05
16:5405424 G A 0.104315 1.0195e-04
16:5405629 C G 1.587088 -2.3549e-05
16:5407062 A G 0.843558 -2.7332e-06
16:5407913 C T 0.037323 3.1440e-05
16:5409673 T C 0.973901 -1.1529e-05
16:5410923 A G 0.134257 9.2850e-05
16:5411340 G A 0.166488 -1.6462e-04
16:5415368 T C 0.819715 6.9096e-06
16:5418092 A C 0.407368 -6.5900e-05
16:5420129 C G 0.082621 7.5176e-05
16:5425607 C T 0.263016 -5.6964e-05
16:5426530 A G 0.022633 3.3438e-06
16:5426779 G A 0.292338 -6.4212e-05
16:5428196 A C 0.109645 -1.9327e-05
16:5428629 T C 0.095354 -6.2300e-06
16:5431653 C A 0.259754 -6.9192e-05
16:5431875 T C 0.033284 -7.7752e-05
16:5436255 T G 1.101722 -6.6530e-05
16:5438348 A C 0.058660 4.6640e-05
16:5443044 A C 1.390549 1.0796e-03
16:5443564 G A 0.030715 -2.0966e-06
16:5446891 T C 0.054155 -5.9394e-05
16:5450721 A G 0.090901 -5.6484e-06
16:5454133 T C 1.495662 -2.7410e-06
16:5456077 G C 0.346370 3.6919e-05
16:5456806 C A 0.055700 1.6180e-06
16:5458293 G T 0.314721 -7.6291e-05
16:5460523 C T 1.220633 -9.4485e-06
16:5460977 G A 0.420656 1.0064e-05
16:5461958 G A 0.587615 1.4316e-05
16:5462905 A G 0.042526 3.5706e-05
16:5463532 A G 0.045291 -5.0193e-05
16:5464153 C T 0.027816 -3.1541e-07
16:5464316 T G 0.723280 -2.8898e-04
16:5464448 C A 0.081624 1.4025e-04
16:5464736 G A 0.110865 -2.0432e-05
16:5468419 A G 0.067427 1.1517e-04
16:5468780 C G 1.638177 1.2109e-04
16:5468830 G A 1.052484 4.6112e-05
16:5470156 A T 1.028608 6.3355e-05
16:5473749 T G 0.034113 7.8573e-05
16:5473828 T G 0.656817 -1.0317e-04
16:5476145 G T 0.033366 -1.2015e-05
16:5477673 C A 1.232311 4.5758e-05
16:5479684 T G 1.216053 1.0853e-04
16:5484804 A C 0.065577 1.2368e-04
16:5488578 A G 0.062533 -4.8026e-05
16:5488791 T C 0.103001 -5.1427e-06
16:5489505 G C 0.031468 -5.1354e-05
16:5490733 T G 0.061481 -2.2509e-05
16:5490855 G A 1.080871 1.7252e-07
16:5492498 A G 0.035979 -2.0015e-05
16:5493269 G C 0.110567 -1.0193e-04
16:5495662 G A 0.083763 2.0405e-05
16:5498444 C A 0.337032 1.4493e-04
16:5499928 C A 1.277830 5.2166e-05
16:5502949 C A 0.951930 -9.0186e-06
16:5503214 A G 0.200451 1.7560e-05
16:5503542 A G 0.064500 -4.8664e-04
16:5503678 A G 0.274996 9.1010e-05
16:5503803 T C 0.049754 -8.4599e-06
16:5504137 T C 0.278635 -3.6125e-05
16:5507463 G A 0.084526 -2.6048e-05
16:5515663 T G 0.032389 -4.1423e-05
16:5517571 C T 0.120748 -2.8811e-05
16:5519600 T C 1.573933 -1.1889e-05
16:5519877 G C 0.081822 1.1009e-04
16:5520077 A G 0.540301 -6.2044e-06
16:5521936 C G 0.086090 4.3728e-06
16:5522348 C T 0.060757 9.2429e-05
16:5522870 C A 0.034726 -3.4006e-05
16:5522948 T C 0.051653 4.3828e-05
16:5525211 G A 0.032565 9.5055e-05
16:5525663 T C 0.165787 -8.8824e-05
16:5527411 T G 0.849446 -1.8446e-05
16:5528520 G A 0.039426 6.4152e-05
16:5530873 G T 0.033811 1.5851e-05
16:5531056 C T 0.071501 -1.0872e-05
16:5531314 G C 0.326510 8.2766e-05
16:5531735 G A 0.475444 -1.0557e-05
16:5532193 G T 0.651728 5.6612e-06
16:5536742 C T 0.648294 -9.4255e-05
16:5538921 A G 1.570074 -3.5444e-05
16:5542588 C A 0.039254 3.5930e-05
16:5546656 A G 0.074513 -9.7843e-06
16:5549429 G A 1.928223 -4.5752e-05
16:5550764 C T 0.253938 1.0004e-05
16:5553190 A G 0.058024 2.5773e-05
16:5555257 T C 0.575147 -7.1465e-05
16:5556569 T C 0.145936 -3.9183e-06
16:5557219 G A 0.049462 7.9341e-06
16:5558367 T C 0.052747 -6.7774e-07
16:5560821 T C 0.037492 -4.2209e-05
16:5563370 C A 1.038199 -4.1049e-05
16:5568266 T G 0.026872 -1.5316e-05
16:5568379 T C 0.308418 3.6942e-05
16:5570295 G A 0.032088 5.8157e-05
16:5570974 C T 1.127990 -8.1277e-05
16:5571609 G A 0.828887 -2.9705e-05
16:5578496 G A 0.549415 -1.6848e-04
16:5584702 T G 0.098294 -6.7303e-06
16:5587573 C T 0.118950 -1.5787e-05
16:5590567 G T 1.495484 -7.3378e-05
16:5593246 T G 0.595621 -5.2893e-05
16:5593416 A G 0.056853 -1.5677e-05
16:5596301 A C 0.029374 -1.0030e-04
16:5597857 A G 0.055483 2.5511e-05
16:5600603 G A 0.054207 -8.1916e-06
16:5601104 G T 0.108678 3.2914e-07
16:5602078 A G 0.038300 3.1143e-05
16:5606416 C T 0.853311 -3.5185e-05
16:5610019 C T 0.485399 -8.3824e-06
16:5613882 A G 0.056745 2.7995e-06
16:5617802 G A 0.096756 -6.2520e-05
16:5618520 G C 0.033516 4.7569e-05
16:5621105 T C 0.874948 -5.0394e-05
16:5624039 A C 0.698528 -3.7918e-06
16:5627737 G A 1.768386 -2.3339e-05
16:5628412 A G 0.032380 -2.4866e-05
16:5630327 C T 0.078236 2.1454e-05
16:5630624 C T 0.054266 7.4247e-05
16:5633106 A G 1.379510 -3.1034e-05
16:5633323 G A 0.089576 -1.4859e-04
16:5635692 T C 0.410357 9.5474e-05
16:5635779 G A 0.263588 -3.3444e-05
16:5640186 A G 0.968351 1.6150e-05
16:5640262 G A 0.024973 -5.6543e-05
16:5640443 G A 0.342602 -4.3739e-05
16:5645842 A G 0.221153 -1.0425e-04
16:5649773 G C 0.116493 1.0019e-05
16:5651592 G A 0.431555 3.0231e-06
16:5658051 T C 0.025615 1.6342e-05
16:5659047 A G 0.171470 -6.3962e-05
16:5660281 C G 0.158467 7.4106e-05
16:5663359 G A 1.493448 -9.4199e-07
16:5664543 C T 0.082043 2.9893e-05
16:5666157 T C 0.153738 5.8186e-06
16:5667393 T C 1.375287 -7.0578e-06
16:5670080 T C 0.024983 7.7517e-06
16:5674990 G C 0.025148 4.0304e-05
16:5679834 G C 1.381272 -2.2184e-05
16:5679973 G A 0.375491 2.6382e-05
16:5680104 C T 1.759058 -1.9206e-05
16:5686848 G C 0.959331 1.2027e-05
16:5687657 C G 0.096633 2.8259e-05
16:5687786 T C 0.079329 5.1972e-06
16:5688179 A G 1.838774 1.1028e-05
16:5689604 G A 1.441500 -3.6968e-05
16:5693358 A G 0.022652 -8.5138e-05
16:5693834 T C 0.067372 -1.3713e-05
16:5694562 A G 0.344118 5.1648e-05
16:5710377 G A 0.227982 -1.0198e-04
16:5714617 A G 0.279372 4.8750e-05
16:5720230 G A 0.323592 1.6370e-05
16:5720561 G A 1.454561 1.0591e-05
16:5721431 C A 0.279070 3.2974e-05
16:5734685 T C 0.123770 6.1977e-05
16:5741267 C T 0.410782 -6.3269e-05
16:5750413 G A 0.131570 -1.3560e-05
16:5753128 T C 0.082036 -8.8805e-06
16:5755043 G A 0.421409 -5.3976e-06
16:5763517 T C 0.055746 -2.6493e-05
16:5764455 T C 0.360889 6.5375e-05
16:5766211 C T 1.636742 4.8610e-05
16:5768543 C T 0.060955 7.1901e-05
16:5775133 C A 0.086756 4.5925e-06
16:5775952 A C 0.030854 8.5297e-05
16:5778656 A G 0.028897 -4.8228e-07
16:5778928 C A 0.508720 -4.0297e-05
16:5783022 C G 0.351125 -3.5158e-06
16:5785027 G A 0.025479 -3.6580e-05
16:5785134 G C 0.963833 1.6845e-05
16:5785435 C T 0.850543 -1.0194e-05
16:5794214 T C 0.849835 -3.3602e-05
16:5806142 A C 0.072348 -8.9209e-07
16:5807895 A C 0.088288 -4.3748e-05
16:5812004 G T 0.076022 -3.3090e-05
16:5814746 G C 0.056476 -6.2992e-07
16:5817284 A G 0.039705 -1.3285e-04
16:5819888 C A 0.086762 -4.0202e-05
16:5823429 T C 0.218546 -5.5913e-05
16:5823677 G A 0.584388 5.9811e-07
16:5826507 A G 0.033425 6.7808e-05
16:5828815 T C 0.173213 -3.9516e-05
16:5832894 G A 0.583885 -1.1203e-06
16:5839385 A G 1.484932 2.8658e-04
16:5840232 G C 1.965803 6.7781e-05
16:5840454 A G 0.554887 2.7410e-05
16:5842091 T G 0.526665 3.9417e-05
16:5844365 C T 0.488823 3.2374e-05
16:5846518 T C 0.884724 1.9089e-05
16:5850880 G A 0.091689 -5.5705e-05
16:5853760 A C 0.962132 -3.0729e-05
16:5854437 C G 0.916759 -4.4440e-05
16:5854974 G A 0.033090 5.3347e-05
16:5855169 G C 0.081874 -2.7670e-05
16:5855491 A G 0.126416 -5.8755e-05
16:5856462 T C 1.268911 -3.1264e-05
16:5864337 G C 0.023885 -3.8938e-05
16:5867688 T C 1.413009 -1.1751e-05
16:5869227 A G 0.109814 -7.8573e-05
16:5872970 T C 0.320028 -1.1940e-05
16:5876251 C G 0.068086 9.6768e-06
16:5878438 T C 0.318103 -3.9797e-05
16:5881962 T C 0.055983 -1.0089e-06
16:5883696 C T 0.053876 -3.5931e-05
16:5887364 T C 0.895282 4.6156e-05
16:5888786 A C 1.604291 3.7179e-06
16:5889028 G A 0.129927 3.2528e-05
16:5889456 C T 0.033701 -8.4536e-05
16:5889788 T C 0.211613 -3.4795e-05
16:5891004 C G 0.294695 -4.2256e-05
16:5891580 C T 0.815437 4.8867e-05
16:5892126 C G 0.678417 -2.0164e-06
16:5894637 G A 0.437024 1.9061e-05
16:5894706 A G 0.036735 -4.9078e-05
16:5894782 C T 1.170610 1.4251e-05
16:5896688 C G 0.287230 -1.1668e-05
16:5900277 C T 0.625677 1.0801e-05
16:5901423 C T 0.053496 -5.2793e-05
16:5901467 A G 0.054405 -4.1525e-05
16:5910875 A G 0.694620 8.0024e-05
16:5911942 A G 0.031081 5.4174e-05
16:5912395 G T 0.460141 4.2238e-05
16:5913582 G T 0.053795 -3.1388e-05
16:5917607 T C 0.027845 -6.1700e-06
16:5918187 C T 0.929337 -1.0178e-04
16:5920565 T C 0.021013 5.8723e-05
16:5921922 C T 0.245697 -1.9527e-04
16:5924291 C A 0.373664 -1.7616e-05
16:5928063 T C 0.128470 4.2385e-05
16:5928452 A G 0.053136 -3.7532e-05
16:5928608 C A 0.054613 -4.6322e-05
16:5929642 G T 0.061585 7.6768e-06
16:5930036 G T 0.104293 2.2078e-05
16:5931210 C T 0.719298 -3.6587e-05
16:5934027 T G 0.804784 -4.6786e-06
16:5941124 G A 0.104942 2.1702e-06
16:5943515 A C 1.785865 4.2648e-05
16:5943933 C T 0.546176 -5.2186e-06
16:5944116 G A 0.028777 -5.6055e-06
16:5947602 T G 0.094948 2.6219e-06
16:5953286 T G 0.024674 -6.2775e-05
16:5960848 G A 0.840134 1.8656e-05
16:5961093 G C 0.058609 -1.0564e-04
16:5963246 C A 0.409192 4.6792e-05
16:5966991 G A 0.601960 1.4750e-05
16:5969197 A G 0.097220 -2.2630e-06
16:5970846 T C 0.035057 9.4498e-07
16:5971044 G C 0.039355 7.7900e-05
16:5971114 A C 1.128032 1.0179e-05
16:5971154 C G 0.024655 -5.5487e-05
16:5975426 C T 0.126854 5.9966e-05
16:5979858 G A 0.373167 -2.4003e-05
16:5981129 A G 0.192314 -4.0819e-05
16:5983416 C T 1.317636 3.2930e-05
16:5985987 G T 0.711612 5.8298e-05
16:5993630 T G 0.060475 -8.4309e-05
16:5995816 G A 0.039371 -1.2431e-05
16:5996245 G A 0.502819 -1.9297e-05
16:5996343 G A 0.635963 5.4433e-05
16:5998711 T G 1.033986 -4.5036e-05
16:5999151 G A 0.286162 -1.2005e-04
16:6000231 G A 0.240351 1.7125e-04
16:6001049 G C 0.055421 -5.1364e-05
16:6001706 C T 0.905909 -5.8060e-06
16:6004211 G T 0.274458 4.0526e-05
16:6004975 T G 0.162963 -4.1585e-05
16:6006258 C T 1.535377 -5.7701e-06
16:6008475 G A 0.351739 3.0919e-05
16:6009337 T C 0.033357 -1.3836e-04
16:6012106 T G 0.141927 -1.3117e-04
16:6013797 G A 0.514040 -1.9279e-05
16:6015697 T C 0.156007 8.9487e-05
16:6016237 G A 0.713283 -3.1813e-05
16:6017534 T C 0.064792 1.5457e-05
16:6017976 T C 1.260209 7.6037e-05
16:6018669 T C 0.352894 -3.0222e-05
16:6019825 T G 0.061290 -2.4581e-05
16:6019941 A G 1.158334 -3.3559e-05
16:6020084 A G 0.069933 -9.4895e-05
16:6021733 T C 0.179240 3.3390e-06
16:6022280 A G 0.495659 -8.5908e-05
16:6022332 T C 0.056570 -9.3620e-05
16:6025678 C T 0.073558 3.7782e-05
16:6026219 A C 0.935809 1.6463e-05
16:6028747 C G 0.235736 -1.8218e-06
16:6030025 C G 0.125562 -4.6739e-04
16:6031218 G A 0.055188 3.4341e-05
16:6031238 G A 0.025086 -6.5749e-05
16:6032094 G A 0.622331 -5.1880e-05
16:6032937 C T 0.160814 3.8538e-05
16:6033550 C T 0.684007 4.6711e-05
16:6036851 A G 1.004262 -1.2750e-05
16:6038717 T G 0.547847 1.1738e-04
16:6039594 T C 0.032139 -7.2502e-05
16:6039692 G T 0.199322 5.0071e-05
16:6040598 C T 1.399189 1.5948e-05
16:6040634 A G 0.274480 1.4303e-04
16:6041410 A G 1.588893 6.2497e-05
16:6043065 T C 0.074286 7.0858e-05
16:6043106 A G 1.176131 5.0984e-06
16:6043978 T C 0.025482 -3.0224e-05
16:6046935 G A 1.384472 2.1161e-05
16:6047572 T C 0.127860 2.7033e-05
16:6050018 A G 0.079540 -4.5276e-05
16:6050046 A G 0.133965 3.2851e-05
16:6054581 G A 0.041666 -1.8519e-05
16:6054842 T C 0.184424 4.8488e-05
16:6056246 G C 0.172758 -3.5742e-05
16:6056611 A G 0.211415 1.4540e-05
16:6057886 A G 0.057891 -5.3593e-05
16:6058514 C A 0.614619 -1.1193e-05
16:6059948 G A 0.042169 -4.8430e-05
16:6059981 C T 0.672569 3.9304e-05
16:6064447 C G 0.323092 5.8267e-04
16:6065280 G A 0.343790 -6.8583e-05
16:6065358 G A 0.300589 -1.9736e-05
16:6065424 A T 0.053763 -6.3673e-06
16:6068679 A C 0.108006 8.6098e-05
16:6070442 C T 0.118470 1.8533e-05
16:6071498 A G 0.380555 4.8715e-04
16:6077103 C T 0.357114 2.4858e-04
16:6078181 A G 1.780126 6.3677e-05
16:6079213 G A 0.144183 3.3083e-05
16:6080385 G T 0.062335 1.4343e-05
16:6081091 G A 1.885233 6.3910e-05
16:6082553 G A 0.935672 -8.7459e-06
16:6083610 A C 0.449459 -1.4550e-05
16:6085186 G C 1.567189 -1.5112e-04
16:6085403 G A 0.800678 1.8668e-06
16:6086272 G A 0.231159 8.7746e-05
16:6087444 G T 0.067190 5.0683e-05
16:6087895 T C 0.113358 3.4592e-05
16:6091112 T C 0.110930 -3.3137e-05
16:6091757 T C 0.170201 4.5135e-07
16:6098534 G T 0.025609 -1.0193e-04
16:6101236 T G 0.118658 -8.8556e-05
16:6103206 G C 0.041354 7.8543e-06
16:6108430 T C 1.630539 -6.8431e-05
16:6110547 T C 1.243071 2.5725e-05
16:6113661 T C 0.928918 -8.5942e-05
16:6113694 G A 1.828478 -6.7296e-05
16:6113721 G A 0.838011 -8.0273e-05
16:6114071 A C 1.771765 -1.1514e-04
16:6117839 A G 0.946185 -6.9331e-05
16:6120557 T G 0.129512 8.8626e-06
16:6120699 C A 0.154517 4.3949e-05
16:6120731 C T 0.597342 2.9734e-05
16:6124569 G A 0.424749 -2.2385e-05
16:6125783 A G 0.060627 1.9865e-05
16:6127045 C T 0.035999 2.4678e-05
16:6127128 T G 1.001120 1.1244e-05
16:6128020 T C 1.558282 -3.4698e-04
16:6130330 G A 1.950207 1.2465e-05
16:6131131 A G 1.675642 -4.6332e-05
16:6134402 T G 0.132183 -1.7977e-05
16:6134549 A C 1.129824 -2.8655e-05
16:6136219 G A 0.030546 -7.5066e-06
16:6136770 T C 0.073987 7.5616e-05
16:6139660 G T 1.846132 2.3666e-05
16:6140163 C A 0.950626 -2.2634e-05
16:6140738 G A 0.045324 -2.6364e-05
16:6141379 C T 0.034152 1.3687e-04
16:6143603 A G 0.055243 -1.9722e-05
16:6144648 T G 0.840822 6.5921e-05
16:6147581 T C 0.100871 2.2360e-05
16:6147645 G A 1.258028 7.4164e-05
16:6149244 A G 0.714432 -1.2338e-05
16:6155287 A G 1.252357 -1.7153e-05
16:6155800 T C 0.157451 3.2163e-05
16:6159498 A G 0.038173 9.0090e-05
16:6160840 A G 1.243931 -7.0193e-06
16:6162016 C T 0.026248 8.0095e-05
16:6167649 T C 0.029858 -1.5525e-05
16:6174251 C A 0.899106 -1.6848e-05
16:6182155 A C 0.056768 -5.7671e-05
16:6182336 A C 0.353878 1.0516e-04
16:6182713 T C 0.083533 -7.5873e-06
16:6183829 G A 0.088807 6.0772e-05
16:6184390 C T 0.148623 -7.3246e-05
16:6187307 C T 0.058235 -2.1580e-05
16:6196401 G A 0.028777 6.9254e-06
16:6202206 G A 0.177806 -1.0936e-04
16:6203162 C A 1.158659 -3.2641e-05
16:6204132 T C 0.081293 6.6686e-05
16:6208236 C G 1.289209 -1.8233e-04
16:6214147 T C 1.364972 -2.5048e-05
16:6214224 G A 0.033821 3.7487e-05
16:6214387 C G 1.085814 3.6258e-05
16:6214950 A G 0.607186 6.3431e-06
16:6215084 G T 0.102244 6.4696e-05
16:6215488 C T 0.708505 -2.3535e-05
16:6215611 A G 0.059426 8.5816e-05
16:6217523 C T 0.053727 -2.6570e-05
16:6217716 G A 0.338512 -3.5325e-05
16:6218584 T C 0.121391 6.5280e-05
16:6220319 T C 0.305097 -5.6426e-05
16:6220438 A G 0.535153 -6.1600e-06
16:6220794 C T 0.031873 1.4846e-04
16:6221182 G C 0.068102 6.9856e-05
16:6221373 C A 0.037018 -5.4644e-05
16:6228641 C T 0.074980 1.4164e-05
16:6228691 G A 0.906555 -4.6621e-05
16:6232467 G A 1.939136 -2.8505e-04
16:6233684 G A 0.021909 9.5190e-05
16:6234270 C A 0.201698 8.9258e-05
16:6234399 A G 1.310628 1.9880e-05
16:6236409 A G 0.982577 4.9364e-05
16:6238085 A G 1.909161 5.2409e-05
16:6241565 C A 0.748425 -1.1846e-04
16:6243861 C T 0.143284 -3.1768e-05
16:6244714 G A 0.249576 -9.6679e-06
16:6245333 A C 0.093231 3.4170e-04
16:6248247 T G 0.061871 -8.0527e-05
16:6254774 A C 0.115948 -9.1151e-05
16:6255347 G A 0.059228 -6.0969e-05
16:6258596 T C 0.066755 4.6537e-06
16:6258614 C T 0.839095 -9.0591e-05
16:6259335 A G 0.537828 2.3970e-05
16:6263297 C T 0.144384 -2.5624e-05
16:6263447 C T 0.084786 5.9707e-05
16:6266331 A G 0.880102 6.3548e-05
16:6268105 A G 0.057057 -9.7446e-06
16:6270845 G A 1.578675 -2.2002e-06
16:6272098 T C 0.103488 -5.5330e-05
16:6279094 T C 0.470829 -1.6718e-04
16:6281970 T C 0.169451 3.6474e-04
16:6282815 T G 0.057638 4.0961e-05
16:6282928 T C 0.853334 2.7083e-05
16:6283608 T C 0.031081 7.2005e-05
16:6287427 T C 0.222399 2.9860e-05
16:6288625 G C 0.088966 8.6626e-06
16:6292276 A G 0.211850 5.6864e-05
16:6292720 C T 0.051601 4.1441e-06
16:6295154 T A 0.065113 -3.7691e-05
16:6298958 A G 0.035982 7.8677e-05
16:6300681 T C 0.079070 7.3728e-05
16:6300731 G A 0.048307 1.0901e-05
16:6301513 G A 0.614301 4.7479e-05
16:6302521 T C 0.044382 5.4484e-05
16:6303301 G C 1.487986 -6.6114e-05
16:6310233 A G 1.759509 -5.5832e-05
16:6312886 A G 0.044103 -5.8097e-05
16:6317038 A G 0.057599 -9.9020e-05
16:6319034 G A 0.069819 3.3653e-06
16:6320813 G A 0.076856 -2.0198e-05
16:6325482 G A 0.310726 5.3119e-05
16:6331682 A C 0.056720 -3.8994e-05
16:6332741 G T 0.039485 1.1918e-04
16:6334582 C T 0.049296 1.8612e-04
16:6339309 A G 0.097424 -8.9616e-06
16:6339595 A G 0.384511 1.9639e-05
16:6345924 A C 1.451565 -2.1250e-05
16:6346816 G C 1.391649 4.0569e-05
16:6348513 A G 0.574024 6.1231e-06
16:6352110 G C 0.041627 3.3088e-07
16:6353064 G T 0.043409 -3.2207e-05
16:6356726 A G 0.113056 -1.0231e-05
16:6357060 A G 0.560100 -5.0395e-06
16:6358757 C T 0.475178 5.8651e-05
16:6360454 A G 0.114851 -1.1594e-05
16:6360562 C T 0.602009 4.8634e-07
16:6360617 G A 0.143806 -4.3284e-05
16:6360774 G A 1.175232 3.9703e-05
16:6360887 C A 1.063750 1.3693e-06
16:6361405 G A 0.186907 -3.0763e-05
16:6361632 C T 0.563424 -4.4160e-05
16:6363182 T G 0.737367 -1.8036e-05
16:6365217 T C 0.369240 -2.0979e-04
16:6371963 T C 0.025648 1.8595e-06
16:6374940 C T 0.419439 -5.1830e-05
16:6380696 C T 0.034327 -3.2493e-05
16:6382806 A G 0.038030 -1.6185e-05
16:6397356 T G 0.128899 -4.0928e-05
16:6397911 T C 0.048524 3.2510e-05
16:6402573 C A 0.301404 -1.6598e-05
16:6404832 T C 0.073507 2.0749e-05
16:6411728 C T 0.586468 -3.7933e-05
16:6412639 T C 1.291553 9.3030e-07
16:6412912 A G 0.885866 1.4026e-05
16:6413441 G C 0.053146 1.2425e-04
16:6413744 T G 0.796164 -6.9222e-06
16:6414319 A G 0.167711 8.3941e-06
16:6416370 G A 0.796069 -1.7796e-04
16:6417933 G A 0.221792 2.6830e-05
16:6423667 T C 1.166575 -4.9696e-05
16:6424155 C G 1.885490 -7.9349e-05
16:6427631 T C 0.053487 -7.3839e-05
16:6431934 T G 0.186972 -1.4276e-05
16:6435101 G C 0.115753 1.7714e-05
16:6435692 C T 0.166504 1.3051e-05
16:6437437 C G 0.075873 9.8380e-07
16:6441668 C T 0.667343 1.8708e-05
16:6441868 A C 0.188559 6.3779e-06
16:6442053 A G 0.050283 6.0248e-05
16:6443744 A G 0.033681 8.6094e-06
16:6445445 T C 0.061036 4.2391e-06
16:6447571 G A 0.588705 -2.7681e-06
16:6447581 T G 0.059537 1.7518e-05
16:6449711 A G 1.439436 6.8974e-05
16:6451237 A C 0.024252 2.7746e-06
16:6454230 A C 0.155913 -8.3098e-05
16:6455891 G A 0.051812 1.5945e-05
16:6456222 A C 1.154004 2.1590e-05
16:6456863 G A 0.045009 2.7819e-05
16:6458469 G T 1.016492 5.9467e-05
16:6458907 C T 0.089505 1.1169e-05
16:6463773 G T 0.047690 2.2202e-05
16:6468373 G A 0.037028 5.8492e-05
16:6468866 T G 0.105938 -3.9315e-05
16:6469407 T C 0.988689 3.9694e-05
16:6470767 T C 1.078486 1.3266e-05
16:6477012 C T 0.032315 2.6297e-05
16:6477665 A C 0.034252 -5.7058e-06
16:6481177 T G 0.035486 2.2566e-06
16:6481458 A G 0.516250 -1.3825e-05
16:6486957 C T 0.022934 4.3791e-05
16:6489470 T G 0.047868 7.7852e-06
16:6493247 G T 0.033876 -1.0534e-05
16:6493328 A G 0.181071 2.1388e-05
16:6495078 G A 0.200175 5.9280e-05
16:6504024 T C 0.027605 1.0216e-04
16:6504594 G A 0.082864 -1.0169e-05
16:6505635 G A 1.599253 -6.8081e-05
16:6507175 T C 0.146679 -2.8668e-06
16:6514667 T C 0.246125 4.5078e-06
16:6516592 G C 0.068255 6.2975e-05
16:6518289 G A 1.405502 3.3442e-06
16:6518561 G A 0.069151 8.1729e-06
16:6523452 A C 0.080657 -4.7060e-05
16:6524828 A G 0.046882 2.2644e-05
16:6525855 A G 0.317646 -6.2355e-05
16:6530732 G A 0.133793 -5.3654e-05
16:6531141 C T 0.039705 5.1904e-05
16:6535311 C A 0.214710 -2.5327e-06
16:6538214 T C 0.646489 1.9404e-04
16:6540541 G A 0.385433 -8.0904e-05
16:6544060 C T 0.188289 5.3179e-05
16:6549203 C T 0.771074 -3.0776e-05
16:6549870 T C 0.031266 -6.1690e-05
16:6550400 A C 0.813213 4.8095e-04
16:6552022 T G 0.029001 -4.9906e-05
16:6556585 C A 1.796478 6.4916e-05
16:6556620 G A 1.166656 -2.9840e-05
16:6563144 G A 0.244473 3.0941e-05
16:6564382 T C 0.191129 -1.9567e-05
16:6565774 A C 0.050069 1.0103e-05
16:6568322 T C 0.032905 2.6910e-05
16:6569372 T C 1.310112 -6.9235e-05
16:6569728 T C 0.023256 -1.4069e-04
16:6569836 A G 0.071293 1.5875e-05
16:6570881 A G 0.034665 -2.9108e-05
16:6573408 T G 0.361265 -2.5946e-05
16:6575210 C T 1.319564 2.7555e-07
16:6577200 T C 0.021062 2.1640e-05
16:6577476 T A 0.109239 3.7166e-05
16:6578458 C T 0.056216 1.3802e-05
16:6579979 T C 0.699012 -5.3054e-06
16:6580311 G A 0.716140 6.7009e-06
16:6581912 G A 0.074844 -2.3781e-04
16:6583125 A G 0.745465 -9.8755e-05
16:6584647 G T 0.024453 -4.2970e-05
16:6595929 G A 0.026193 1.0092e-04
16:6598049 T G 0.574268 -6.3021e-05
16:6598182 T C 1.147526 9.5262e-04
16:6600988 C T 0.043026 -1.3353e-04
16:6601270 A G 0.063529 -2.1071e-05
16:6602397 C T 1.956351 -5.5192e-07
16:6609821 G A 0.079784 -1.7184e-05
16:6612070 G A 1.206209 5.8503e-06
16:6614008 C A 0.040328 -8.0222e-05
16:6616678 C A 0.125452 -1.6991e-05
16:6617549 G A 0.845379 -1.4220e-05
16:6619511 C G 0.151911 1.6561e-05
16:6624363 T G 0.891962 -5.5231e-05
16:6626499 C T 0.942440 -2.4701e-05
16:6627274 G A 0.046213 2.1442e-05
16:6629873 T C 0.074350 -4.7361e-05
16:6630706 G A 0.037498 -5.5338e-05
16:6631721 C A 0.026102 -5.6915e-05
16:6632964 G A 0.115104 2.0645e-05
16:6634869 G A 0.027634 6.6566e-05
16:6636120 C T 1.044214 2.7485e-05
16:6640457 G A 0.043574 -1.2161e-05
16:6645780 G A 0.876337 -8.3291e-07
16:6646184 C T 0.062825 -5.4524e-06
16:6646391 A G 0.142586 -4.8299e-05
16:6647020 C T 1.012921 2.9322e-05
16:6648328 C T 0.034473 4.2543e-05
16:6650858 T C 0.886801 -6.8308e-05
16:6651204 G A 0.081017 3.6637e-05
16:6651251 G A 0.020046 -7.5004e-05
16:6651705 C T 0.123712 4.0983e-05
16:6651742 G A 0.810844 6.5436e-05
16:6652335 T C 1.906983 -8.5856e-06
16:6653119 C T 0.200269 3.4989e-05
16:6653318 G T 0.021562 -9.8182e-06
16:6654138 T C 0.069806 -8.5726e-06
16:6654534 C G 0.425872 4.6735e-05
16:6654691 G A 0.245126 -6.0338e-06
16:6657389 T C 1.382200 4.0498e-05
16:6660833 T C 1.480225 3.9777e-06
16:6661692 C T 0.489589 -1.0863e-05
16:6662435 G A 0.064652 5.7911e-05
16:6668588 A G 0.498025 4.5930e-05
16:6671933 C A 0.084149 4.0695e-06
16:6672021 T C 0.038443 -8.5106e-05
16:6674291 C T 0.034954 2.8033e-05
16:6680114 T C 0.165615 1.5129e-05
16:6683014 T G 0.192100 -1.4498e-05
16:6688810 G C 0.047557 -3.6000e-05
16:6689466 A G 0.046401 7.6843e-05
16:6692461 T G 1.212600 -1.8094e-05
16:6694504 A C 0.098155 1.6275e-06
16:6695776 G A 0.920294 -1.2104e-05
16:6698364 T C 0.444606 -4.2892e-05
16:6700232 A G 0.899524 9.3705e-05
16:6700706 C T 0.103049 -3.8337e-05
16:6701357 C T 0.227800 1.0011e-04
16:6710469 A G 1.467658 1.2452e-05
16:6711229 C A 0.062312 1.2508e-04
16:6712186 G A 0.149051 4.9085e-05
16:6724662 C A 0.131524 -2.5102e-05
16:6726416 G A 0.831448 4.4969e-05
16:6726625 C G 0.122027 1.0058e-05
16:6727323 A G 0.030215 -8.6799e-06
16:6728868 G C 0.237722 -2.6910e-08
16:6729577 C T 1.526224 2.2339e-05
16:6732184 C G 0.174372 9.6655e-05
16:6733834 C G 0.094328 1.6681e-05
16:6736689 A G 0.074123 -2.8913e-05
16:6737060 G A 0.290384 2.3693e-05
16:6743893 A G 0.111667 1.3495e-05
16:6745928 C A 0.058537 3.6162e-06
16:6748037 C A 0.385057 -2.6271e-05
16:6748488 T C 0.053263 -9.9825e-06
16:6754584 A G 0.172246 2.6990e-05
16:6756677 G A 0.497184 2.5797e-05
16:6759606 C T 1.207426 -6.3180e-05
16:6766071 G A 0.042688 3.2736e-05
16:6768323 G A 0.129457 -3.8797e-05
16:6770650 G A 1.585242 8.5935e-06
16:6773673 G A 0.094195 9.7696e-06
16:6774696 C A 0.357831 -1.3273e-05
16:6778523 A C 0.038988 -6.1570e-05
16:6781393 G T 0.319285 -2.5591e-05
16:6784427 A C 0.053146 -2.8666e-05
16:6785632 G T 0.732732 -1.6392e-07
16:6786888 C T 0.137104 2.6310e-05
16:6789403 G A 0.090965 1.1104e-05
16:6789941 C A 0.625453 2.2328e-05
16:6791107 T C 0.592902 1.0224e-04
16:6795769 A G 0.053000 2.7059e-05
16:6796804 G T 1.081861 -1.8936e-05
16:6796866 C T 0.432045 -1.6510e-05
16:6800891 C A 0.566429 -9.8360e-07
16:6802435 A C 0.337107 -9.9638e-05
16:6803845 C T 1.028121 1.3830e-05
16:6809811 C T 1.213006 -1.0892e-05
16:6810663 C G 0.134475 4.8987e-06
16:6810812 G A 0.088775 -4.0284e-05
16:6811490 G C 0.037404 -3.9032e-05
16:6815249 G C 0.035259 -4.6108e-05
16:6817205 T C 0.133589 6.5372e-06
16:6819660 G T 0.142320 -8.7326e-05
16:6820637 A C 0.045327 2.7200e-05
16:6820898 C T 0.122345 6.3686e-06
16:6821954 G A 1.259699 -4.7762e-05
16:6821972 C A 0.098346 8.4465e-05
16:6834880 C A 0.071267 2.2400e-05
16:6835193 G A 0.063649 -8.5617e-05
16:6836389 C T 0.152907 -1.0479e-04
16:6836678 G A 0.126691 3.5781e-05
16:6837379 A G 0.216352 -4.9231e-05
16:6842620 G C 0.132261 -4.3085e-08
16:6844322 T C 0.081640 8.3857e-06
16:6844443 A G 0.142884 1.2677e-06
16:6844992 G A 0.124413 -5.2991e-05
16:6846875 C T 1.264091 6.7337e-06
16:6847751 A C 0.035570 3.8097e-05
16:6850445 G A 0.029968 6.5452e-06
16:6851065 T C 0.146987 1.2838e-04
16:6851869 C A 0.406949 4.7152e-06
16:6854317 G C 0.026953 -1.3061e-04
16:6857515 G A 0.300712 3.3469e-05
16:6860576 C T 0.120719 4.4168e-05
16:6862249 G A 1.031513 4.9025e-05
16:6863044 A G 0.035096 -3.4415e-05
16:6864390 G A 0.026787 3.6686e-05
16:6864528 T G 1.235382 1.3361e-05
16:6867087 C G 0.945173 3.9685e-05
16:6867280 C G 0.024298 -1.3233e-04
16:6867965 C T 1.028556 -5.3688e-05
16:6868511 T C 0.422941 -4.9375e-07
16:6873178 A G 0.033344 -3.9978e-05
16:6875404 T C 1.464412 -3.5730e-05
16:6876458 T G 0.327860 3.0522e-06
16:6876897 A G 0.033649 -5.6971e-05
16:6877847 C T 0.846690 -8.3565e-06
16:6880828 G C 0.180821 -1.1178e-05
16:6881211 C A 0.123744 6.5783e-05
16:6881334 G A 0.333433 -1.4979e-05
16:6884680 G A 0.233412 -7.1797e-05
16:6890579 A G 0.481111 -1.4946e-05
16:6893366 G C 0.527042 -1.4063e-04
16:6896342 G A 0.724264 8.1352e-06
16:6898512 C T 0.119609 -1.4496e-05
16:6898514 C G 0.098817 -9.4680e-05
16:6898775 C A 0.035934 1.0534e-04
16:6900185 T G 0.071861 4.3703e-05
16:6900494 T C 0.044960 -1.3619e-05
16:6907270 A G 0.046086 -1.6595e-05
16:6907474 T C 0.535049 4.5696e-06
16:6909096 C T 0.048826 4.9420e-05
16:6910385 T A 0.362168 1.0037e-04
16:6912595 G A 0.050851 2.2458e-04
16:6918341 G A 0.185222 1.1120e-05
16:6923388 C T 0.037527 2.2720e-04
16:6924755 C A 0.022775 -2.4754e-05
16:6925056 G A 1.439209 -2.1679e-05
16:6928372 C T 0.491634 -1.2793e-04
16:6929299 G A 0.571330 7.7708e-06
16:6935020 T C 0.046482 -3.0402e-05
16:6935437 G A 0.056080 -3.1264e-05
16:6937246 T C 0.045918 -3.4647e-06
16:6939506 T G 0.045557 -9.5149e-05
16:6943292 T C 0.046083 -4.8244e-05
16:6943436 G A 0.028488 -8.4022e-05
16:6943907 A G 0.147500 -4.8293e-05
16:6945405 A G 0.041594 2.4509e-05
16:6949523 G A 0.373008 9.3349e-05
16:6949782 G A 0.027553 3.4701e-05
16:6951088 G C 0.068505 -8.1791e-05
16:6951143 G T 0.068946 3.1606e-05
16:6951193 C T 0.483799 4.7370e-05
16:6952156 A C 1.486976 -1.0951e-05
16:6953116 A G 0.033756 1.0360e-05
16:6953895 C T 0.120963 -7.3955e-05
16:6957192 C T 0.458485 1.4888e-04
16:6965428 T C 0.107392 2.3794e-06
16:6968435 G A 0.563018 6.4260e-05
16:6971078 A C 0.043253 6.0010e-05
16:6979688 T G 0.241367 4.8810e-06
16:6979690 G A 0.047219 3.4922e-06
16:6986893 A G 0.028900 4.0903e-05
16:6988411 C A 0.306805 -3.0339e-05
16:6988620 G T 0.376212 -3.0104e-05
16:6992515 T C 0.295110 -4.4421e-05
16:7001311 G A 0.029832 -2.0952e-05
16:7001406 G A 1.255223 -7.1632e-05
16:7004128 T C 0.088369 -3.1933e-05
16:7004453 G A 0.057187 -3.7737e-05
16:7006203 T C 0.335692 1.0231e-05
16:7009194 A G 0.055658 -7.0292e-06
16:7011384 A G 1.271958 3.6472e-05
16:7011532 A G 0.508097 4.0144e-05
16:7012201 G A 0.051124 -2.1158e-06
16:7013162 T C 0.065129 -2.6842e-05
16:7014739 G C 0.155098 3.3003e-05
16:7017038 T C 0.050549 -7.8864e-05
16:7017567 T C 1.507503 6.7565e-06
16:7018981 T G 0.234775 -4.0764e-05
16:7021618 G T 0.052062 9.1584e-06
16:7022712 A G 0.023201 2.1684e-05
16:7027586 G C 0.115448 7.4957e-05
16:7030162 T C 0.036547 -2.5332e-05
16:7030513 C T 0.242562 -7.4356e-05
16:7033294 G A 0.061212 9.7755e-06
16:7035286 G A 0.024132 -6.6136e-05
16:7037653 A C 1.473659 -6.0178e-06
16:7038262 T C 0.050403 -4.8208e-05
16:7042532 T C 0.188315 1.0740e-04
16:7043632 A C 0.073812 1.4027e-05
16:7045276 C G 1.217582 -2.2022e-05
16:7046176 A C 0.027170 -2.2601e-05
16:7047105 G A 0.110628 7.0779e-06
16:7047357 T C 0.027141 -6.9313e-06
16:7050441 G T 0.093046 1.1183e-05
16:7051348 C T 0.028498 1.5610e-05
16:7051749 G C 0.502429 -1.2944e-04
16:7052774 T C 0.857281 -7.5276e-06
16:7053664 G A 0.065428 1.6128e-07
16:7055443 C G 0.250585 8.7223e-06
16:7056818 G A 0.041916 -5.8714e-05
16:7057257 A G 0.600026 -6.6878e-06
16:7057567 C T 1.507256 1.4986e-05
16:7057935 G A 0.041305 5.3233e-06
16:7059355 T C 0.038125 -1.5793e-05
16:7059649 A G 1.159269 3.1176e-05
16:7067509 T C 0.052279 7.5456e-05
16:7071848 C T 0.071777 -8.4619e-06
16:7078061 A G 0.050345 3.2982e-05
16:7080631 A C 0.081095 -4.9241e-05
16:7084127 A G 0.042983 4.7031e-06
16:7091413 C A 0.081777 -4.5699e-05
16:7093438 G A 0.347565 -4.2672e-05
16:7094621 A G 0.038667 -4.2146e-06
16:7097032 T C 0.054337 1.2978e-05
16:7097218 G A 0.106233 5.5847e-05
16:7099242 G C 0.057219 3.5733e-05
16:7100073 T C 0.058810 -4.7897e-06
16:7101720 C T 1.238297 6.0611e-06
16:7105831 T C 0.055752 -8.1978e-05
16:7105895 A G 1.245359 3.0442e-06
16:7109159 C G 0.040186 9.9265e-06
16:7109699 T C 0.030721 -1.0084e-04
16:7113020 A G 1.498051 -1.2153e-05
16:7116799 G T 0.051831 -3.0692e-05
16:7118159 T C 0.041218 -6.5924e-05
16:7122047 G A 0.079177 5.2074e-06
16:7122301 T C 1.408491 1.0797e-05
16:7122803 G A 0.061403 4.9902e-06
16:7124857 G A 0.056593 -4.9683e-05
16:7125113 C T 0.032539 1.4650e-05
16:7129432 C A 0.066359 1.5787e-05
16:7130954 A G 1.493160 6.0427e-06
16:7136080 A G 0.030802 -1.3551e-05
16:7137484 C A 0.094727 -6.3829e-05
16:7138935 T C 0.739590 -7.0885e-05
16:7139435 T C 0.209990 4.1928e-06
16:7141809 G T 0.032243 -2.3595e-05
16:7143815 T C 0.366059 6.0619e-05
16:7144123 A G 0.563894 4.3932e-06
16:7146164 G A 0.204109 -3.9645e-05
16:7146477 G A 1.273782 -3.1898e-05
16:7147403 G A 0.391545 1.8794e-05
16:7150988 T C 1.074402 -8.1640e-07
16:7153020 A G 0.089528 1.5267e-05
16:7156951 A G 0.036054 -4.9510e-05
16:7157928 T C 1.158860 1.9019e-07
16:7158469 G A 0.292588 -6.8874e-05
16:7158849 A G 0.027991 5.8642e-05
16:7164841 G A 0.357140 6.3845e-06
16:7165943 G A 0.090466 2.1965e-05
16:7168150 G C 0.124351 1.6289e-05
16:7168431 A G 0.045051 3.6220e-05
16:7168505 T C 0.512514 2.3116e-04
16:7169430 G T 1.143472 4.4628e-05
16:7175148 C G 0.145348 3.0186e-05
16:7175318 G T 0.170727 -1.3931e-04
16:7178396 T C 0.129850 2.2714e-05
16:7183990 G A 0.122384 1.6949e-05
16:7186382 A C 0.049757 4.0457e-05
16:7195141 A G 1.506487 7.1579e-05
16:7196111 A G 0.236252 -4.0216e-05
16:7197983 T C 0.092020 -3.5661e-05
16:7198137 G A 0.046651 -2.4279e-05
16:7202020 T G 1.717340 1.9082e-05
16:7204005 G A 0.650257 -8.3239e-05
16:7205010 C A 0.221935 -1.8942e-04
16:7210028 C T 0.038644 2.3959e-05
16:7210083 G A 0.473747 2.0980e-04
16:7221632 A G 0.153751 -1.7130e-04
16:7225410 T C 0.162502 -3.5745e-05
16:7228849 C A 0.048420 -6.6604e-05
16:7232872 T G 0.664347 -2.2900e-05
16:7233072 A G 0.027547 -1.8070e-05
16:7233990 G A 0.061874 -1.9685e-04
16:7235425 T C 0.363725 -3.4962e-05
16:7240602 T C 0.366449 -1.6224e-04
16:7240801 T G 0.105643 1.3555e-05
16:7241221 G T 1.828608 -7.2466e-06
16:7241628 G T 0.107149 5.8320e-05
16:7242634 G A 0.062760 -6.4902e-05
16:7243099 A G 1.261501 -7.6835e-05
16:7246189 C G 0.139207 -1.3427e-07
16:7250893 G A 0.066609 -4.8994e-06
16:7250926 A G 0.226232 2.8549e-05
16:7255857 G A 0.688310 -3.1412e-05
16:7255971 A G 1.722735 -8.2114e-05
16:7261636 C T 0.296931 -5.0381e-05
16:7263844 C A 0.032646 8.1617e-05
16:7264782 T C 0.904688 -1.9855e-05
16:7265495 C G 0.090933 -5.5281e-06
16:7265616 T C 1.009757 1.6129e-05
16:7266511 C T 0.662614 6.2432e-05
16:7268724 C T 0.156896 -2.1331e-05
16:7270135 T C 0.158977 -1.8726e-05
16:7270353 G A 0.045759 1.6214e-04
16:7283864 T C 0.046697 -4.2793e-05
16:7284147 A G 0.106931 4.1694e-05
16:7285381 A G 0.037177 2.0090e-05
16:7290864 T C 0.248170 2.6189e-05
16:7292548 A C 0.100102 -1.0936e-04
16:7304871 A G 1.182148 -4.9902e-06
16:7312510 T C 0.205768 3.0736e-05
16:7314486 A G 0.277129 9.8003e-06
16:7318673 A C 0.036398 2.1332e-04
16:7319252 G A 0.041873 -5.9397e-06
16:7321909 G A 0.673364 -6.8384e-06
16:7326484 G C 0.049060 -6.8623e-05
16:7330843 G A 0.492621 -5.3498e-06
16:7331356 C T 0.125091 -1.1649e-04
16:7337940 G C 1.767452 -1.4673e-05
16:7349994 G T 0.478586 -4.3765e-06
16:7354093 C T 0.074578 -3.0873e-05
16:7354883 C G 0.069949 6.7774e-05
16:7357171 C T 0.071988 -5.9015e-05
16:7363224 G A 1.493354 7.4065e-06
16:7369880 G A 0.175387 -1.0819e-04
16:7373470 C T 0.449670 2.6979e-05
16:7376075 C T 0.026333 -1.3268e-05
16:7380978 T G 0.056346 -5.7808e-05
16:7386523 C T 0.592113 -1.1050e-05
16:7390459 C T 0.059949 5.9526e-05
16:7393804 T C 0.056943 -7.0372e-05
16:7396323 T C 0.137941 -9.9129e-05
16:7400246 G T 0.210893 -4.2673e-05
16:7400644 T C 0.054895 -3.3670e-06
16:7405484 C T 0.032535 4.9911e-05
16:7407271 C A 0.107269 5.5919e-05
16:7407558 C T 0.039699 -1.3027e-07
16:7408842 C T 0.047566 1.8546e-04
16:7414340 T G 0.041296 3.1757e-05
16:7415552 G A 1.632402 -1.5583e-05
16:7415784 C T 0.134611 -7.3569e-05
16:7418298 A G 0.533718 -3.7486e-06
16:7419121 G C 0.371541 1.8027e-05
16:7420725 G T 0.056668 -4.0029e-05
16:7423470 A G 0.037488 2.3848e-05
16:7424536 A C 1.390961 -1.5502e-05
16:7428647 G C 0.080414 -7.2402e-05
16:7434811 G T 0.047852 -5.0555e-06
16:7434881 G A 0.160360 -7.8524e-05
16:7442249 A C 0.896431 -5.4102e-06
16:7444493 C A 0.123741 -1.0704e-04
16:7444527 T C 0.315296 -1.8138e-04
16:7446343 G A 0.411837 -1.7568e-04
16:7451726 T G 1.632227 -1.8180e-05
16:7452561 C T 1.800279 -7.9397e-05
16:7454496 A G 1.655596 -4.7287e-05
16:7454554 T C 0.589730 -1.6185e-05
16:7455335 T C 0.047586 3.1228e-05
16:7455703 C A 0.136091 -1.2925e-05
16:7458135 G A 0.767474 3.2183e-06
16:7460115 G T 0.923952 -6.7497e-05
16:7460810 T C 0.168406 -5.7721e-05
16:7462090 C T 0.051273 2.1080e-04
16:7463376 G C 0.368614 -5.2300e-06
16:7463667 A G 0.423136 -3.6353e-05
16:7466553 G A 1.341748 -2.1599e-05
16:7467489 C T 1.398062 -1.8256e-05
16:7467907 G A 0.245551 -4.2890e-06
16:7468729 G A 0.367773 -2.7451e-05
16:7471606 C A 0.350963 -6.5349e-05
16:7472397 A G 0.049718 2.2436e-04
16:7472626 T C 0.105721 2.9663e-05
16:7474640 G A 0.803346 2.9563e-06
16:7475872 G A 0.045278 -2.0639e-05
16:7480868 C A 0.428309 -3.0586e-05
16:7482272 T G 0.032036 -3.0498e-06
16:7486370 C T 0.761814 2.7140e-05
16:7490431 G T 0.081485 1.1909e-05
16:7493652 C T 0.064204 -2.6910e-05
16:7494330 T C 0.196183 -1.1341e-05
16:7494973 T G 1.083591 -1.3899e-05
16:7496252 A G 0.043308 -5.2063e-05
16:7498221 C G 0.050144 -3.6127e-05
16:7504854 A G 0.889086 -2.4002e-05
16:7504906 G C 0.144079 -2.7415e-05
16:7514141 T G 0.045275 1.4059e-05
16:7514326 G A 0.999568 -1.0771e-06
16:7515150 C T 0.074058 -1.3988e-05
16:7515996 A G 0.028952 3.8117e-05
16:7516830 C T 1.911180 -3.2411e-05
16:7516962 T C 0.053396 -1.7170e-05
16:7520966 G A 0.998277 1.3486e-06
16:7525825 C A 1.924591 -6.3687e-05
16:7526777 C G 0.228507 4.0199e-06
16:7529955 T G 0.385563 3.1076e-05
16:7531184 A G 0.143216 1.3528e-04
16:7532394 T G 0.289193 -2.8211e-05
16:7533268 T C 0.029741 3.6448e-05
16:7533404 C T 0.945095 -5.3248e-05
16:7534999 T G 0.409702 -3.7705e-05
16:7535045 A G 0.336425 5.0463e-05
16:7536590 T C 0.258748 -6.5507e-05
16:7539904 G A 1.064925 -4.2351e-05
16:7543792 G T 0.784865 -6.5312e-06
16:7546905 C T 1.540148 1.6578e-07
16:7548006 T C 0.134166 -1.2265e-05
16:7551887 A G 0.134877 1.3597e-04
16:7555635 A G 0.066525 2.0515e-05
16:7564115 C A 0.027401 4.5755e-06
16:7565653 A G 0.065214 -8.5203e-05
16:7567362 C G 0.055567 1.5004e-05
16:7575203 C T 0.041302 2.7018e-05
16:7576334 T C 0.045382 -7.0817e-06
16:7581442 G A 0.128220 1.8894e-04
16:7582209 G C 0.062948 3.6652e-06
16:7583357 G A 0.133034 2.7015e-05
16:7585001 G T 0.172054 1.6836e-04
16:7585142 G A 0.193927 1.3659e-05
16:7587396 C T 0.124890 2.8037e-05
16:7589030 T C 1.837196 -2.1589e-05
16:7590752 G A 0.203226 9.0414e-07
16:7592263 A G 0.069930 -1.0127e-05
16:7594064 G A 0.167698 1.3546e-06
16:7595678 T G 0.538779 3.9716e-05
16:7597891 C A 0.126769 -8.5772e-05
16:7599893 C T 0.081997 -3.8496e-05
16:7604361 G A 1.590399 3.7652e-06
16:7604703 G C 0.102056 3.5474e-05
16:7605006 G C 1.437998 -8.7426e-05
16:7605762 C T 0.771976 7.2934e-05
16:7605888 G A 1.971411 7.0169e-05
16:7609441 T G 0.068485 5.0425e-06
16:7609763 G A 0.039923 -2.5737e-05
16:7611973 C G 0.837290 -5.0881e-05
16:7615006 G A 0.276944 -2.6899e-06
16:7615445 T C 1.726279 3.7370e-05
16:7619206 T C 0.847911 1.8803e-05
16:7619546 C G 0.025125 -2.0124e-05
16:7619626 G T 0.847183 -1.2482e-05
16:7621357 T C 0.043847 1.7320e-05
16:7623397 G C 0.059508 1.7080e-05
16:7626847 A G 0.050978 5.6984e-05
16:7627001 A G 0.926542 -2.8467e-05
16:7628744 G A 0.081728 -3.6834e-05
16:7630218 C T 0.842529 -4.6348e-05
16:7631137 A G 0.438715 4.7296e-05
16:7631319 G A 0.137918 1.4150e-06
16:7633105 C T 1.852373 -1.3517e-05
16:7633888 G A 0.071527 2.8265e-05
16:7634872 G A 0.068823 -5.3483e-05
16:7635155 T G 1.934374 -1.0004e-05
16:7635406 A G 0.542751 4.8431e-05
16:7636228 C G 0.354248 6.4810e-06
16:7636315 C A 0.034674 3.1265e-05
16:7636718 C T 1.573349 2.0099e-05
16:7639829 A C 0.058297 -1.0073e-04
16:7642236 G A 0.052851 4.5608e-05
16:7651591 C A 1.297895 -9.3366e-05
16:7652406 T G 0.406891 1.5226e-04
16:7661131 C T 0.063562 1.8007e-05
16:7662707 C A 1.058563 -1.0647e-04
16:7664243 A G 0.020802 1.1594e-05
16:7666326 C A 0.116490 6.3672e-05
16:7674624 T G 0.337454 4.4169e-05
16:7675495 C T 0.320807 1.4159e-04
16:7677334 C G 0.196732 5.5641e-05
16:7682605 G A 0.992071 -5.9853e-06
16:7682623 A G 0.151444 1.1012e-05
16:7683850 C T 0.319067 5.5845e-06
16:7684796 T C 0.054538 2.8089e-05
16:7690071 T C 1.562028 -1.4627e-04
16:7690523 T G 0.359185 5.2935e-05
16:7692292 C T 0.055301 1.4846e-05
16:7692534 A G 0.033814 4.4708e-05
16:7693137 G A 0.111316 2.2993e-05
16:7695012 G A 0.633730 -5.0769e-06
16:7696194 G A 0.026696 -1.1783e-05
16:7696605 A G 1.169250 5.0578e-05
16:7700469 A G 0.124715 -1.0788e-05
16:7700613 G A 0.073059 5.0252e-05
16:7701180 T C 0.042915 1.2674e-05
16:7701661 A G 0.036086 4.8285e-05
16:7701914 A G 0.035713 9.8075e-06
16:7704173 C A 0.051728 -1.0250e-04
16:7704203 C T 1.899524 9.9203e-07
16:7704852 G A 0.058602 2.0636e-05
16:7706352 A G 0.083117 -6.0180e-05
16:7708514 A C 0.044869 1.0697e-05
16:7709030 A G 0.054370 -2.3870e-05
16:7709446 G T 0.036245 6.8248e-05
16:7710031 G A 1.561074 4.1956e-06
16:7710306 G A 0.235246 -2.0114e-05
16:7710332 A G 0.026553 -4.8454e-05
16:7711022 A G 0.177280 5.3427e-05
16:7711259 T C 0.039137 -5.7740e-05
16:7712416 C T 1.007754 5.0855e-05
16:7712979 C G 0.317483 -1.0108e-04
16:7718276 C T 0.801065 1.1958e-04
16:7727113 T C 0.036375 -5.0244e-05
16:7728239 A G 0.030039 2.9303e-05
16:7728672 T G 0.130742 1.4404e-05
16:7730030 T C 0.023626 4.8756e-05
16:7730342 C G 0.245009 -4.1478e-05
16:7730365 C T 0.436177 3.6245e-05
16:7731059 G C 0.041030 6.1554e-05
16:7733856 A G 1.810020 -6.8486e-05
16:7734494 G A 1.021818 -4.7995e-05
16:7734509 T C 0.067116 -7.8213e-06
16:7735350 C T 0.326730 3.4104e-06
16:7735458 A G 0.058748 -8.5697e-06
16:7735839 G A 0.819049 6.6960e-06
16:7736410 A G 1.057223 4.0523e-06
16:7739510 C T 0.188299 8.5706e-05
16:7739586 G A 0.530220 -8.0660e-06
16:7742950 T C 0.669946 1.0927e-05
16:7747854 A G 0.047450 -3.7975e-05
16:7750169 C G 0.241581 1.1147e-05
16:7752167 A G 0.063458 -5.3260e-05
16:7752518 T C 0.024415 -1.7261e-05
16:7753084 C T 0.048524 3.5374e-05
16:7753306 T C 0.044210 2.0090e-04
16:7753517 T C 0.042974 4.9503e-05
16:7753601 T C 0.531761 -1.9703e-05
16:7754251 G C 0.079858 -5.7420e-06
16:7754489 T A 0.066184 1.6996e-05
16:7754683 A G 0.048021 -4.1915e-05
16:7755696 A G 0.198241 1.0909e-04
16:7756445 A G 0.491170 -2.4469e-05
16:7756952 C T 0.076132 -1.0399e-04
16:7760166 G A 0.671497 1.7014e-04
16:7763813 C G 0.166192 -7.4637e-05
16:7765418 T C 0.204700 2.9772e-05
16:7766479 C T 0.081218 -6.0242e-05
16:7767639 T C 0.072422 7.6667e-05
16:7768621 A C 0.110950 4.5977e-05
16:7768940 C A 0.599760 8.0142e-06
16:7771651 G A 0.030241 1.3044e-04
16:7771746 A G 0.422269 -2.7431e-05
16:7772926 C G 0.030192 1.2401e-04
16:7773093 C G 0.083455 5.8924e-06
16:7773809 C G 0.059842 2.9199e-05
16:7774471 A G 0.069248 1.3387e-05
16:7774639 C A 0.234074 1.0695e-05
16:7780973 A G 1.567822 -4.9159e-05
16:7781144 C T 0.086743 4.4813e-05
16:7781828 G T 1.931739 1.6660e-05
16:7782980 G A 0.045333 1.7025e-05
16:7783264 A G 0.026904 2.2543e-04
16:7783399 C T 0.198445 4.2028e-05
16:7787680 C A 0.125150 2.9242e-05
16:7787994 T C 0.063435 -2.8066e-05
16:7789607 C T 0.060033 -7.1559e-05
16:7789942 C T 0.284578 6.7773e-05
16:7790267 G A 0.274902 -4.1223e-05
16:7792049 G T 0.068739 6.6875e-05
16:7796249 C T 0.157620 1.1183e-04
16:7797362 A G 0.049433 3.4496e-05
16:7798495 C T 0.118489 -8.3834e-06
16:7799454 A G 0.081157 -3.1450e-05
16:7800226 T C 1.369870 -4.7316e-05
16:7806373 T C 1.272507 -4.4382e-06
16:7807459 T C 0.185696 1.3781e-04
16:7812666 C T 0.078453 1.9279e-05
16:7812719 T C 0.180850 2.0394e-06
16:7814616 A G 1.361885 1.0122e-05
16:7816281 G A 1.836424 5.8203e-06
16:7819249 A G 0.031273 5.9526e-05
16:7822457 C A 1.473795 2.0440e-05
16:7825045 A G 0.046486 2.2448e-05
16:7829393 G A 0.075490 8.1812e-05
16:7831217 G A 0.061965 3.6252e-05
16:7834785 A C 0.029024 -9.4651e-05
16:7835486 C T 1.608546 4.5095e-05
16:7836297 A C 0.293711 1.8788e-05
16:7837453 T C 1.730239 4.7989e-05
16:7838231 T C 0.067418 9.9799e-05
16:7839562 C T 0.217498 9.4769e-07
16:7839820 A G 0.130693 -8.3781e-05
16:7841377 C G 1.639939 1.9177e-05
16:7846220 A G 0.080537 -9.9410e-06
16:7846716 G T 0.159548 -1.7604e-04
16:7848192 T G 1.633597 2.0663e-05
16:7848287 T C 0.296214 1.2295e-05
16:7854075 C T 0.103757 1.5170e-05
16:7859210 G C 0.048975 -9.8213e-05
16:7864469 T G 0.050260 9.5893e-05
16:7872030 T C 0.204447 3.7268e-05
16:7877054 C T 0.110966 -1.3535e-06
16:7884055 C T 0.155397 -1.8684e-04
16:7884841 A G 1.389484 6.2183e-05
16:7885794 T C 0.068690 -9.0203e-06
16:7896313 C T 1.439235 5.3507e-05
16:7898101 C T 0.272322 2.4767e-05
16:7905393 C A 0.106681 -3.8414e-05
16:7906010 T C 1.634746 -1.8702e-05
16:7906045 G T 1.526458 3.1024e-05
16:7914492 A G 1.817173 -5.7743e-05
16:7914910 G A 1.156624 2.3501e-05
16:7915530 A G 1.969000 -2.8663e-05
16:7917143 A G 0.228478 1.6522e-06
16:7932520 T C 0.109372 2.9314e-04
16:7935118 C T 1.908950 1.6899e-05
16:7937760 T A 0.030426 -1.9327e-05
16:7939255 C T 0.202649 -5.7597e-05
16:7940349 G A 0.248255 2.1152e-06
16:7946087 A G 0.033613 6.7873e-05
16:7956132 A C 0.027894 -1.6789e-05
16:7957344 T C 1.616508 8.4051e-06
16:7958887 C A 0.433756 -9.4482e-06
16:7960547 C T 0.051682 1.0077e-05
16:7961362 G A 0.288340 2.3553e-05
16:7961786 A C 1.616596 3.9972e-05
16:7965152 C T 0.213798 1.3093e-05
16:7968516 T C 0.249060 1.7057e-06
16:7968733 G T 0.046804 -4.8698e-05
16:7973527 T C 0.168925 -6.4636e-05
16:7974635 G A 0.445499 1.5934e-05
16:7977038 G A 0.755968 4.7281e-05
16:7984435 A G 0.592665 1.7978e-05
16:7987848 G A 0.033467 -1.0662e-05
16:7990012 G A 0.061828 4.8905e-05
16:7993421 C T 0.074003 -1.0798e-10
16:7994967 C A 0.428443 1.8067e-05
16:8006662 A G 0.105828 3.5205e-06
16:8007308 A G 0.088025 -8.5990e-05
16:8009821 T C 0.671601 -5.0423e-06
16:8011259 A G 0.475470 -3.3835e-05
16:8015053 A G 0.196787 5.5980e-05
16:8021162 G A 0.063029 1.0841e-05
16:8027241 C G 0.393544 2.4216e-05
16:8030762 A G 0.676652 -3.2536e-05
16:8031283 G C 0.217245 2.7098e-06
16:8032255 G A 0.051721 -7.8535e-05
16:8038856 A G 1.234713 2.1419e-05
16:8039286 A G 0.365186 5.8765e-05
16:8040128 C T 0.138873 -1.2781e-04
16:8040195 C T 0.275688 -7.2050e-06
16:8041271 G A 0.459368 4.8587e-05
16:8044951 T G 0.198442 2.2243e-05
16:8047081 T C 0.956608 2.5984e-06
16:8047452 T C 0.123280 -6.2926e-05
16:8047761 T C 1.799244 -4.6041e-05
16:8047958 G A 0.049923 -4.9096e-05
16:8049280 T C 0.127029 4.8773e-05
16:8049377 G A 0.341726 -6.6922e-05
16:8050320 G A 0.046479 6.6200e-05
16:8050408 T C 0.267382 -3.9967e-05
16:8050410 A G 0.931291 -5.0886e-05
16:8060441 G T 0.633178 -6.2884e-05
16:8064303 A G 0.466184 -4.1645e-05
16:8064437 A G 0.759282 -4.0202e-06
16:8074720 T C 0.155040 -1.8885e-05
16:8074893 C T 0.033240 -3.0906e-06
16:8075271 G T 0.928133 -1.1686e-05
16:8076300 T C 1.382528 -6.9924e-05
16:8076537 G A 0.069518 1.0892e-05
16:8077581 C T 0.080498 -1.1073e-05
16:8080887 A G 0.137746 -6.0383e-05
16:8082249 T C 0.050770 -8.6536e-05
16:8085097 T C 0.141320 -3.4442e-05
16:8086508 C T 0.285230 1.2227e-05
16:8087235 C T 0.112871 1.4558e-04
16:8089404 T C 1.920755 4.0066e-05
16:8089591 G A 0.898460 1.0473e-05
16:8092615 A G 0.073614 -3.4575e-05
16:8096430 G A 0.109528 1.9607e-05
16:8100081 A G 0.067112 6.1196e-05
16:8116455 T C 0.085279 3.9195e-05
16:8120865 A G 0.045674 -7.4146e-06
16:8121039 G A 1.848086 2.9865e-05
16:8127825 A G 0.702527 3.0130e-05
16:8136568 T C 0.627579 5.3464e-05
16:8144564 T C 0.070105 7.9315e-05
16:8146608 C G 0.055814 -8.1951e-06
16:8150564 C T 1.519171 1.4906e-04
16:8155298 G A 0.813538 1.3752e-05
16:8176093 C G 0.050228 -7.7215e-05
16:8176526 A C 0.612889 8.0207e-06
16:8177440 T G 0.036161 -6.0542e-05
16:8177707 A C 0.041107 -1.5162e-05
16:8178120 G C 0.135465 -3.7587e-05
16:8181780 C A 0.175783 -9.1038e-06
16:8185583 G A 0.107038 -2.0650e-05
16:8194527 A G 0.076327 -2.0229e-05
16:8194811 G A 0.823045 1.0179e-04
16:8196681 G A 0.681011 4.2094e-05
16:8200245 T C 0.128921 -3.9830e-05
16:8204366 T C 0.043402 1.9522e-05
16:8211031 A C 0.972840 5.8177e-05
16:8213004 G T 0.743816 1.3611e-05
16:8214210 A C 0.022623 5.8038e-07
16:8217480 G C 0.168769 5.0370e-05
16:8219754 A G 0.830010 -1.0497e-04
16:8226775 T G 0.113196 -1.2893e-06
16:8227377 T C 1.695522 -2.7924e-05
16:8228293 A C 0.041237 6.2219e-06
16:8231491 C A 0.103254 8.1703e-07
16:8232027 G T 1.875902 2.9363e-05
16:8235070 C A 1.308606 -9.7218e-06
16:8235618 A G 1.521089 -4.7450e-05
16:8236341 G T 0.040883 -8.1224e-06
16:8236519 C T 1.695461 -5.5111e-05
16:8236685 C T 0.065071 -8.2271e-06
16:8238485 C T 0.088469 -3.2907e-05
16:8240953 G A 1.910060 -6.0233e-05
16:8242945 T C 0.178523 5.5564e-05
16:8248550 C T 0.040156 8.0357e-05
16:8251747 C A 0.357374 3.4262e-05
16:8253211 C T 0.104406 -4.3364e-05
16:8260910 G T 0.054863 -3.0321e-05
16:8263755 T C 0.069819 -4.7110e-05
16:8265395 T C 0.064931 1.0294e-04
16:8265434 C T 0.048245 -1.3574e-04
16:8267288 A G 0.034681 -5.4896e-06
16:8268940 A G 0.405450 -6.5868e-05
16:8270206 T C 0.562203 -2.0820e-05
16:8275858 T C 0.040364 7.1129e-05
16:8277932 A G 0.127532 -1.0925e-04
16:8282062 G A 0.029358 3.0716e-05
16:8282614 C T 1.055038 -1.6022e-05
16:8284161 T C 0.040539 -2.8366e-05
16:8288401 T G 0.060832 3.5331e-06
16:8288442 C T 0.053292 7.5850e-05
16:8291986 A G 0.057849 1.5281e-05
16:8293475 T C 0.414804 1.9331e-05
16:8297331 A G 0.031380 -1.5015e-07
16:8301335 T C 0.168876 -2.6546e-06
16:8301563 T C 0.551009 -6.2289e-05
16:8304438 C A 0.088414 -1.1883e-05
16:8309465 G A 1.129317 -5.4222e-05
16:8310880 A G 0.546218 -5.6572e-06
16:8311250 A G 0.463338 5.5984e-05
16:8312309 A C 0.626245 -1.5641e-04
16:8312366 G A 0.296224 1.6136e-04
16:8312933 G C 1.535601 -7.8942e-06
16:8313146 G A 0.072614 -5.0722e-05
16:8314169 T C 0.369983 -1.1721e-05
16:8314463 C T 0.082403 2.3195e-05
16:8314758 T C 0.087366 -3.1649e-05
16:8315083 T G 1.223363 -9.7519e-06
16:8321202 G A 0.105854 -1.1823e-04
16:8321930 G A 0.549697 -1.2703e-05
16:8323546 C T 0.222681 -1.5290e-05
16:8323809 T C 0.362362 -3.3167e-06
16:8325142 A G 1.070774 -1.9507e-05
16:8326382 G A 0.176153 1.8338e-05
16:8329537 C A 1.236313 -8.7618e-06
16:8329767 T C 0.142865 -7.5545e-05
16:8330522 C T 0.540379 2.1270e-06
16:8331814 G C 0.034788 -5.3767e-05
16:8334459 G C 0.212006 6.0314e-05
16:8334883 T C 0.026080 -3.2030e-05
16:8337317 T C 0.042172 4.6853e-05
16:8337803 T C 0.683516 4.0459e-05
16:8341334 A G 0.543443 -2.4577e-04
16:8342368 T G 0.703978 -2.7633e-04
16:8342423 T C 0.040916 1.4931e-05
16:8346844 G T 0.183927 1.6492e-05
16:8347248 C G 0.153206 -1.2745e-04
16:8353913 A G 0.025781 6.2277e-05
16:8355250 T C 0.204641 1.7181e-05
16:8356326 C T 0.060238 -2.6580e-07
16:8356836 A G 0.034882 -1.0067e-05
16:8357822 G A 0.039793 -6.4418e-06
16:8360241 C G 0.112595 -2.7202e-05
16:8360838 G A 0.181515 -5.8756e-05
16:8365904 G C 0.597751 3.6044e-04
16:8365917 C A 0.026690 1.8673e-05
16:8370889 A G 0.033285 -1.0547e-05
16:8372784 T C 0.048440 -2.6249e-05
16:8373033 G T 0.096344 -1.9267e-04
16:8374086 T C 0.063266 1.7312e-05
16:8374698 A G 0.114221 2.5119e-06
16:8376321 A G 0.293773 2.2616e-04
16:8376405 A G 0.055028 5.4386e-06
16:8376556 C A 1.074019 1.2277e-04
16:8378857 G A 0.073390 2.2789e-05
16:8380704 G A 0.074432 -4.5300e-05
16:8381397 A G 0.092553 -1.1335e-05
16:8381462 A G 0.133764 -5.4802e-06
16:8383389 G A 0.111066 1.5350e-04
16:8384310 C A 0.750028 3.8006e-06
16:8387478 A G 0.030442 5.3353e-05
16:8387954 G A 0.186024 -1.2163e-04
16:8391445 C T 0.232941 -3.8767e-05
16:8391469 A G 0.037800 7.7393e-07
16:8391922 G C 0.055954 -8.4351e-06
16:8392711 T C 1.841344 9.4552e-06
16:8393362 G C 1.325224 -1.1525e-05
16:8396491 A G 0.169954 -2.8546e-04
16:8397851 T C 0.041912 2.8718e-05
16:8401351 T A 0.523319 -2.8572e-04
16:8403659 C T 0.025593 -6.2565e-05
16:8405036 G T 1.923718 -3.4462e-06
16:8405358 A G 0.093637 3.1379e-05
16:8407652 G A 0.453120 -1.1091e-05
16:8407852 C A 0.270099 2.2108e-05
16:8410733 G A 0.021847 5.6337e-05
16:8413708 A C 0.067138 6.3363e-05
16:8416649 T C 0.115464 -1.5001e-04
16:8420435 G A 0.067359 1.0392e-05
16:8425663 T C 0.069901 -2.5425e-05
16:8428262 C A 1.453175 1.5628e-04
16:8432048 T C 0.047979 6.1668e-05
16:8433888 A G 0.062276 2.4145e-05
16:8438416 G T 0.046544 4.7334e-05
16:8438738 T G 0.039647 -1.9008e-05
16:8439383 G A 0.115250 -6.5604e-05
16:8440823 A G 0.718980 -7.8302e-05
16:8441498 C T 0.173343 2.7428e-05
16:8445772 G T 0.391123 -4.8718e-05
16:8451211 A C 0.021811 -1.0039e-04
16:8451775 C G 0.730333 -5.1601e-05
16:8452099 A C 0.036297 5.9547e-05
16:8452785 T C 0.103358 1.1749e-05
16:8452917 G A 0.828063 -2.1395e-06
16:8453037 A G 0.358597 -3.5419e-05
16:8453292 T C 0.701790 2.2902e-05
16:8453542 C A 0.025083 1.4953e-04
16:8453814 A G 0.137389 1.5838e-05
16:8453817 A G 0.054337 1.8910e-04
16:8457571 G A 0.291790 1.6558e-05
16:8459474 G A 1.908493 -4.0718e-05
16:8464372 A G 0.076924 5.4699e-05
16:8467294 C G 0.056463 -2.7441e-05
16:8469095 T C 0.791606 -1.7520e-05
16:8470247 A G 0.106431 2.3777e-05
16:8471684 T G 0.131365 -1.1501e-05
16:8475903 G A 0.024778 -7.0897e-05
16:8477004 T C 0.087811 6.2283e-05
16:8478618 C T 0.052903 5.1986e-05
16:8478766 C T 1.158234 -4.2786e-05
16:8483682 C A 0.478414 2.0325e-06
16:8487718 C G 0.028407 8.6462e-06
16:8491024 A G 0.033954 1.4497e-05
16:8492070 C T 0.041753 -4.8363e-05
16:8494293 T C 0.093841 5.7811e-05
16:8495936 G A 0.106198 2.5253e-05
16:8497884 G T 0.318827 2.0640e-05
16:8498552 T C 1.535533 -3.6796e-05
16:8501329 G A 0.374842 -3.2640e-05
16:8507805 A G 0.158237 9.9638e-07
16:8510122 G A 1.638154 4.7302e-05
16:8510337 T C 0.247203 -2.9009e-05
16:8512182 T G 0.054009 9.2451e-06
16:8520158 T C 0.504812 1.2525e-05
16:8524680 T C 0.234058 1.6223e-05
16:8525687 C T 0.101352 2.6084e-05
16:8528222 C T 0.350876 -4.7182e-05
16:8535266 C T 0.800341 8.2513e-05
16:8536872 A G 0.026050 -4.4896e-05
16:8549017 C A 0.134108 1.9885e-06
16:8557407 A C 0.785170 -1.2573e-06
16:8559064 C T 0.083903 -4.1786e-05
16:8560525 C A 0.059235 7.7082e-05
16:8560545 A G 0.093880 2.1486e-04
16:8560625 T C 0.058959 -4.3799e-05
16:8562593 C T 0.041834 5.7238e-05
16:8564497 A G 1.120758 -2.6277e-05
16:8566301 G T 0.304052 -2.0048e-05
16:8567246 T C 0.099297 3.6453e-07
16:8571878 G T 0.090320 1.8894e-05
16:8572246 T C 0.415385 -1.6749e-04
16:8575286 T C 0.670339 -3.2494e-06
16:8579582 A G 0.037751 -9.6344e-05
16:8581540 A G 0.787134 -7.1771e-08
16:8583691 G A 0.086042 -5.6445e-05
16:8584604 G A 1.222250 2.0592e-05
16:8585327 T C 0.257953 1.5842e-05
16:8585931 G A 0.133589 2.1784e-05
16:8588470 G A 0.121041 2.4711e-05
16:8590873 A G 0.243490 5.9147e-05
16:8591294 T C 1.583372 3.1121e-05
16:8591822 A G 0.180597 3.4100e-05
16:8591996 T C 0.174641 -1.5817e-05
16:8596723 A C 0.282987 -5.2719e-05
16:8597994 A C 0.034278 1.5102e-05
16:8598612 C G 0.171824 2.3760e-05
16:8601724 G A 0.691099 -2.3715e-05
16:8602591 C T 0.509995 -4.6420e-05
16:8604258 C A 0.185764 -3.8429e-04
16:8607892 C A 0.100031 1.9130e-05
16:8611376 G C 0.232422 5.8590e-06
16:8615209 G A 1.259592 3.1376e-05
16:8617713 A G 0.449378 -3.1216e-05
16:8620968 T C 0.231399 6.1346e-06
16:8622885 A G 0.043616 4.2487e-05
16:8625523 A C 0.441559 -1.2309e-04
16:8629164 C T 0.597861 7.1195e-05
16:8631255 A G 0.034012 -1.3778e-04
16:8633168 G C 0.430192 -2.2449e-05
16:8690857 G A 1.307382 1.2095e-07
16:8690917 G A 0.114059 7.8891e-05
16:8691661 T C 0.059225 6.6262e-05
16:8695530 A G 1.851900 -6.5927e-06
16:8696192 C T 0.047612 -4.0898e-06
16:8701636 A G 1.146831 -3.2822e-05
16:8710021 G A 0.238469 -2.6749e-05
16:8713376 A G 1.809400 -6.3772e-06
16:8714162 C A 1.808062 -1.2551e-06
16:8714542 C T 0.051792 2.5975e-05
16:8718989 C T 0.092900 -3.6010e-05
16:8719738 A G 0.247661 -3.5806e-05
16:8722629 C G 0.375618 -3.3371e-05
16:8724319 A G 0.055837 -4.0033e-06
16:8725568 A G 0.062766 2.6386e-05
16:8725594 C A 0.051426 7.7525e-06
16:8729011 T C 0.042776 -1.0474e-04
16:8729124 A G 0.556835 -1.5765e-08
16:8731226 A G 0.023561 1.6983e-05
16:8736264 A G 0.216518 -5.1638e-05
16:8739977 G A 0.023019 -3.4923e-05
16:8740292 T C 0.046590 3.3952e-05
16:8743227 C T 0.249514 -3.8231e-05
16:8749039 C T 0.033259 -1.5233e-05
16:8749156 A C 0.554426 -1.0825e-05
16:8753398 G A 0.365959 4.3915e-05
16:8753573 T C 1.694380 -1.8286e-05
16:8754962 C T 1.344702 -2.4630e-05
16:8758775 C T 0.257502 1.2032e-05
16:8758885 C T 0.121501 4.7654e-06
16:8762166 A G 1.812967 -1.4430e-05
16:8764553 A C 0.090005 -4.8852e-05
16:8769568 C A 0.168750 2.4207e-05
16:8769707 C A 0.028796 -2.1927e-05
16:8771449 A G 0.235431 -2.0338e-05
16:8771482 T C 0.060673 3.5674e-05
16:8772613 A G 0.110911 -4.7851e-05
16:8772793 C A 1.275259 -2.9462e-05
16:8774073 T C 0.129927 1.8542e-05
16:8782133 T G 0.036524 1.4339e-05
16:8791426 A C 1.444389 -1.5263e-05
16:8795453 G C 0.196271 1.4033e-04
16:8799403 C T 0.095032 -8.7310e-06
16:8802097 C G 0.186660 8.1767e-06
16:8802832 T C 0.089261 -1.5147e-05
16:8808270 A C 0.020854 -8.4917e-05
16:8808945 G A 0.675532 -2.0190e-05
16:8809852 G A 0.118298 2.6552e-05
16:8812663 A C 0.264328 -2.9930e-05
16:8815000 A G 0.166364 1.7091e-05
16:8816135 T C 0.111735 6.3979e-06
16:8817119 T G 0.080936 8.2675e-05
16:8818682 T C 1.768516 3.1778e-05
16:8821017 A G 1.974858 3.0718e-06
16:8821979 C G 0.626657 3.6578e-05
16:8823848 G A 0.973761 4.5448e-05
16:8828533 A T 1.600084 1.8530e-05
16:8828699 A G 0.181928 -2.2598e-05
16:8829340 T C 0.034892 -1.6038e-04
16:8829715 C T 0.635298 -1.2565e-04
16:8830468 A G 0.264727 -2.7496e-05
16:8833192 G T 1.731765 2.1139e-05
16:8833920 G T 1.235788 1.9522e-05
16:8834085 A G 0.215868 2.9764e-05
16:8839954 G A 1.256612 -1.5028e-05
16:8840102 T C 0.046901 7.0604e-05
16:8840627 A C 1.248339 -1.8790e-05
16:8841547 C G 0.410081 -2.2757e-06
16:8844389 T C 0.208491 7.7340e-05
16:8849326 G C 0.368756 -8.2098e-06
16:8850476 A G 0.054318 2.3667e-05
16:8850647 C G 0.137944 7.8169e-05
16:8851324 A G 0.266820 1.1868e-04
16:8852581 A G 1.979636 5.8951e-04
16:8854407 C T 0.696042 3.8888e-05
16:8854455 C A 0.109658 -2.1235e-05
16:8855251 A G 1.689648 7.4185e-06
16:8857749 G A 1.536685 4.0821e-05
16:8862212 T C 1.740337 -8.2754e-06
16:8863058 T C 0.126760 5.8196e-05
16:8863992 A G 0.106805 -4.2349e-05
16:8866280 T C 0.589120 -3.8335e-06
16:8866321 C A 0.152800 1.4341e-05
16:8866582 A G 0.096233 -9.8619e-06
16:8868666 A G 0.045217 3.4795e-05
16:8868776 A C 0.868135 3.6353e-05
16:8871388 C T 1.476600 -1.3331e-04
16:8872830 A C 0.026235 -1.9646e-05
16:8873709 C A 0.080537 -2.5331e-04
16:8873960 A G 0.025375 1.8326e-05
16:8876788 G A 0.025388 -3.0212e-05
16:8876845 A G 0.269716 -3.0908e-05
16:8880989 G A 0.129843 2.0834e-06
16:8882670 C T 0.042873 -3.5076e-05
16:8890322 A G 0.044817 1.6850e-05
16:8890574 A G 0.513329 4.2331e-05
16:8895909 A C 0.405472 -1.9153e-05
16:8897174 G A 0.091637 -3.1916e-05
16:8900241 A G 0.031659 -1.6476e-05
16:8901283 A G 1.888609 1.4597e-04
16:8906539 A C 1.587189 1.5790e-04
16:8906914 C A 0.050919 6.6147e-06
16:8911074 G A 1.881634 8.4325e-05
16:8913308 A G 0.938990 4.9139e-05
16:8920606 T C 0.021308 1.4464e-05
16:8940216 T C 0.516169 6.6958e-05
16:8943042 T C 0.099505 3.3464e-06
16:8943198 G C 0.022944 -1.8234e-05
16:8943551 T C 1.458018 8.9212e-05
16:8943658 T G 0.320106 -3.8104e-05
16:8946601 T C 0.372330 6.6235e-05
16:8946904 A C 0.123764 8.8093e-06
16:8950089 G T 0.436907 -1.6625e-06
16:8950403 T C 0.048371 -1.6933e-05
16:8952524 G A 1.029699 9.7851e-05
16:8953030 T C 0.028965 7.2269e-05
16:8956706 A C 0.041435 1.2914e-05
16:8959326 A G 0.701381 5.8171e-06
16:8959355 T C 1.005222 -1.4489e-05
16:8959689 G A 0.230977 1.5675e-05
16:8960093 G C 0.241679 -1.5158e-05
16:8960864 C T 0.228738 8.2697e-06
16:8961658 A G 0.057677 -4.9723e-05
16:8966022 C G 0.029828 2.8384e-05
16:8966957 T C 1.791509 1.1677e-04
16:8968594 T C 0.086353 -5.5348e-05
16:8969733 T G 0.046307 1.4978e-05
16:8970086 G T 1.828206 1.4508e-05
16:8971091 A G 1.781976 9.8659e-06
16:8976783 A C 0.057434 -3.0311e-05
16:8979146 T C 0.054714 9.7837e-05
16:8980272 A C 0.028582 -1.3244e-04
16:8982217 T C 0.110651 -6.1078e-05
16:8983781 T C 0.028543 2.0392e-07
16:8992828 T G 1.030770 8.8826e-06
16:8994325 T C 0.030766 2.9309e-05
16:8999462 A C 0.037527 1.8832e-05
16:9000085 C A 0.634622 6.9401e-05
16:9001814 G A 0.130164 -9.4500e-06
16:9017349 C T 0.043584 -8.0221e-05
16:9024969 C T 0.043896 -8.5930e-05
16:9029420 C T 0.036950 -2.5208e-05
16:9029921 T C 0.077015 1.5407e-04
16:9032015 A G 0.350574 -3.5822e-04
16:9035124 C T 0.707087 -9.5622e-06
16:9035305 C G 0.118571 5.6413e-06
16:9036217 T G 0.082608 3.4051e-05
16:9039283 C A 0.028199 -4.3369e-05
16:9042444 G C 0.027436 7.0312e-05
16:9047198 T C 0.503884 -4.9731e-04
16:9050032 C A 0.058920 5.0048e-05
16:9052562 T C 0.040617 3.1963e-05
16:9061059 G A 0.061283 9.3125e-07
16:9068911 T C 0.055376 -7.0786e-05
16:9069331 G A 0.588533 1.5124e-04
16:9073156 C G 0.088719 8.3123e-05
16:9076936 G A 1.055937 -1.6422e-05
16:9085636 T G 0.077943 4.6056e-05
16:9089986 T C 0.032496 -4.7924e-05
16:9090886 A G 1.417800 2.0096e-04
16:9099988 T C 1.381343 1.8384e-04
16:9100237 C T 0.197134 -5.8030e-07
16:9101249 T C 0.184067 -1.1024e-04
16:9101544 A G 0.638092 2.8900e-05
16:9102931 T C 0.665405 7.2544e-05
16:9103926 A G 0.130697 -4.5135e-05
16:9104482 A G 0.197043 -2.9320e-06
16:9106130 C T 0.055077 4.4059e-06
16:9106215 T C 0.742125 3.5999e-05
16:9108297 T C 0.055239 3.0560e-04
16:9108683 T C 0.114221 -6.6070e-07
16:9111137 C T 0.347935 -2.4531e-05
16:9118815 G A 0.129953 -1.6108e-06
16:9120958 G A 0.997793 -2.1953e-05
16:9121038 A G 0.036395 -1.2598e-05
16:9128163 T C 0.375138 2.4914e-05
16:9131052 A C 1.561473 -1.3192e-04
16:9131061 A G 0.040608 -4.0257e-05
16:9136551 A C 0.400136 -6.0629e-05
16:9138192 T C 0.237141 -3.6701e-05
16:9140159 T G 0.039520 3.7774e-05
16:9142415 T G 0.846525 -5.8483e-05
16:9143836 A G 0.151018 -2.4206e-05
16:9149649 G A 1.252296 -8.2341e-05
16:9151358 T C 0.085237 7.2012e-06
16:9162309 T C 0.191038 -2.1265e-05
16:9162852 T G 0.410218 7.2592e-05
16:9165496 G A 0.171032 -1.0317e-04
16:9173479 T C 0.368685 1.8104e-05
16:9176513 G C 0.910164 2.7953e-05
16:9183435 C T 1.171493 2.9916e-05
16:9187192 C A 1.965180 2.1411e-05
16:9187475 G A 0.376644 3.1366e-05
16:9191650 A G 0.051926 5.1161e-05
16:9195327 T C 0.061260 -5.2294e-05
16:9197429 G A 0.039783 8.8341e-05
16:9201191 A T 1.727743 -8.6093e-06
16:9211295 C G 0.240030 5.7791e-05
16:9211739 G A 0.059712 1.2601e-05
16:9212361 A C 0.057430 -3.1890e-05
16:9217119 C T 0.255181 1.9350e-05
16:9225494 G A 0.543212 1.6661e-05
16:9226385 T C 0.661121 1.6511e-05
16:9229929 T C 0.030267 -1.7500e-05
16:9230816 A G 0.759256 -6.1543e-06
16:9233034 G A 0.116844 -3.7819e-05
16:9233291 A C 1.056557 2.5169e-05
16:9233678 T C 0.155196 4.5646e-05
16:9235668 T C 0.041546 3.9646e-05
16:9238230 T C 0.026089 -6.5187e-05
16:9242520 A G 1.230111 -1.5264e-05
16:9246177 G C 1.557153 -1.3536e-05
16:9246545 T C 0.080920 1.1930e-05
16:9246577 A G 0.046307 6.9844e-05
16:9246883 G T 0.759240 -4.1697e-05
16:9249891 A C 0.055483 -8.1638e-05
16:9251271 C G 0.023545 7.7453e-05
16:9253434 A C 0.081855 -5.4472e-05
16:9253650 T G 0.187023 -1.9891e-05
16:9254049 C A 1.767010 -5.5103e-05
16:9259232 A C 0.682689 -1.1192e-04
16:9263737 T C 1.803583 -1.9347e-05
16:9268811 G C 0.022980 1.2024e-05
16:9269908 T G 0.080628 4.7349e-05
16:9272621 C T 1.203460 7.6025e-05
16:9277137 C G 0.023376 -8.5793e-05
16:9277180 C A 0.115289 1.6570e-04
16:9279421 C G 0.258920 -1.8046e-05
16:9279670 A G 0.022577 2.9872e-05
16:9280021 G A 0.053432 2.3338e-05
16:9281195 C T 0.070371 -2.9693e-06
16:9286558 C T 0.934192 8.0574e-06
16:9288453 T C 0.834499 7.7164e-05
16:9289315 C T 1.562972 3.9340e-05
16:9291635 A G 0.113803 -1.3207e-05
16:9294490 G A 0.400487 8.8836e-05
16:9295342 G A 0.652273 -8.3314e-06
16:9295537 T G 1.793129 -7.9558e-05
16:9295696 G A 0.043084 5.8498e-07
16:9296997 A G 0.033334 -1.4112e-04
16:9303142 C T 0.035330 6.8552e-07
16:9304299 C T 0.506613 1.0084e-04
16:9305237 T C 0.066350 -1.0054e-05
16:9306920 T C 0.041766 5.8449e-05
16:9307454 G C 0.020565 6.3330e-05
16:9307510 T C 0.034054 -2.3548e-05
16:9310624 A G 0.087434 4.0400e-05
16:9313257 A G 0.149207 -1.0277e-04
16:9313427 C T 0.288210 5.9462e-05
16:9314373 T G 0.104601 -9.6703e-08
16:9314504 G A 0.303776 1.8291e-05
16:9321019 T C 0.025388 -2.5332e-05
16:9322507 C T 1.612613 -3.5194e-06
16:9328774 A G 0.759139 2.3843e-04
16:9343767 A G 0.856431 -1.7652e-04
16:9347889 T G 0.101829 -6.7206e-05
16:9354911 A G 0.285655 -7.9585e-06
16:9360362 G T 1.805109 2.8311e-05
16:9365304 C A 0.079858 6.3419e-05
16:9371648 T C 0.090053 -1.7729e-04
16:9375320 A G 0.146185 -2.8129e-04
16:9375508 G C 0.038667 4.9799e-05
16:9382304 G T 0.026261 1.7191e-05
16:9382329 G A 0.537506 2.3494e-05
16:9383554 C G 0.996955 8.4463e-05
16:9389896 G A 0.249235 8.6014e-06
16:9390422 G T 0.845788 -4.1434e-05
16:9395570 T C 0.026343 -6.8150e-05
16:9395925 A C 0.037884 2.4797e-05
16:9399796 A G 0.798186 -1.9730e-06
16:9401967 A C 1.416440 1.2073e-04
16:9410381 G T 0.053139 2.6121e-05
16:9417781 T C 0.599990 5.5920e-05
16:9420219 A C 0.321005 2.4682e-05
16:9424738 A C 0.257979 1.5772e-04
16:9426174 A G 0.762479 -1.6178e-05
16:9428570 G A 0.062925 -2.5536e-05
16:9431174 G T 0.114679 1.2624e-05
16:9437260 C T 0.030841 -2.8675e-05
16:9437729 G A 0.069089 3.4974e-06
16:9448686 C T 0.037719 2.5977e-05
16:9453144 G A 0.053733 2.3258e-05
16:9454445 T C 0.634493 -2.5142e-05
16:9462956 G A 0.516951 2.0981e-05
16:9465845 C A 0.303750 -7.7968e-06
16:9474186 T C 0.401324 -4.4337e-05
16:9476332 G A 0.283523 1.5070e-05
16:9476345 C G 0.041841 3.6958e-05
16:9477177 T G 0.069203 -2.3296e-05
16:9477339 A G 0.124426 -3.2270e-05
16:9478263 A G 0.086658 -7.3518e-06
16:9482943 A G 0.881566 1.3684e-05
16:9483202 G C 0.576929 -6.7962e-06
16:9484446 G A 0.035710 7.7841e-05
16:9488898 T C 0.563375 1.8305e-05
16:9489057 A G 0.328249 2.8298e-05
16:9489579 C T 0.032023 -4.5280e-06
16:9495594 G A 0.055282 5.1311e-06
16:9496186 G A 1.413165 -1.3023e-05
16:9497671 G A 0.113988 -5.3725e-05
16:9498102 T C 0.020909 2.3352e-07
16:9498626 G A 0.041666 -1.7369e-04
16:9500788 T C 0.029997 5.8728e-06
16:9503673 A G 0.086210 5.4163e-05
16:9505352 T C 0.030390 1.4959e-05
16:9505986 A C 0.183813 -8.3215e-05
16:9509850 G A 0.273500 -4.4203e-05
16:9513858 T C 0.020630 1.9074e-05
16:9521920 G A 0.072974 1.6024e-05
16:9528424 C A 0.581412 -3.3120e-04
16:9531154 G A 0.039377 -3.5330e-05
16:9532128 T G 0.028488 -3.8955e-05
16:9537221 T C 1.122949 -9.6999e-06
16:9539298 T C 0.042909 -5.2710e-05
16:9541490 C A 0.071280 -4.8124e-05
16:9551165 C A 0.069096 4.3052e-05
16:9551490 T C 0.060540 -1.6443e-05
16:9553465 T C 0.072432 7.3589e-05
16:9558156 G A 0.194593 -3.2504e-05
16:9558920 G A 0.608507 5.0568e-05
16:9560996 T C 0.309239 -2.0226e-04
16:9562763 G A 0.554439 -2.0434e-05
16:9567038 C T 0.083033 4.4191e-05
16:9567493 G A 1.344160 -2.6379e-05
16:9582066 T C 1.520219 -4.2151e-05
16:9587851 C T 0.047404 -3.9859e-06
16:9591330 T C 0.930284 8.0338e-06
16:9592870 A C 0.170938 9.0427e-06
16:9594219 G C 0.061845 2.7321e-05
16:9607822 G A 0.037966 -4.5403e-07
16:9612252 A G 0.817913 -3.2261e-05
16:9613233 G T 1.764164 -7.7904e-05
16:9624514 T C 0.034532 4.6751e-05
16:9626822 C A 0.342712 -4.1112e-05
16:9626961 A G 0.994044 2.0247e-05
16:9628057 G A 0.039741 8.7161e-05
16:9628653 T C 0.391866 7.1166e-05
16:9637516 C G 0.447790 -9.6356e-05
16:9642504 C T 1.171184 -8.3947e-05
16:9646218 G C 1.271202 -4.4111e-06
16:9654056 T C 1.009267 8.6405e-05
16:9656430 C T 0.151457 1.1830e-05
16:9657316 C T 0.025716 1.2822e-05
16:9657958 C T 0.398481 1.1212e-05
16:9661861 C T 0.456009 2.4851e-05
16:9663655 T C 0.859693 4.5215e-05
16:9664529 T A 1.102527 -8.2760e-06
16:9666440 T C 0.046405 -1.7219e-04
16:9669359 G A 0.158808 -1.3654e-04
16:9670669 A G 1.241958 2.9405e-05
16:9672917 G A 0.220049 8.6679e-05
16:9688487 G A 0.563599 -1.0057e-06
16:9690209 G A 0.258407 -7.7439e-06
16:9690357 A G 1.763622 -1.3013e-05
16:9702388 G A 1.052520 2.1555e-05
16:9703336 G A 0.583895 2.3578e-06
16:9715167 G A 0.581389 -1.6436e-04
16:9717408 A G 0.126435 -5.3785e-05
16:9721516 T C 0.468761 2.2144e-05
16:9724773 C T 0.072929 2.3715e-05
16:9731909 C G 1.660926 -1.2473e-05
16:9734654 A G 0.604538 6.7917e-05
16:9738833 A C 1.551067 -1.4467e-05
16:9742298 A G 1.656694 1.5614e-05
16:9744095 G A 0.393061 2.1320e-04
16:9744511 A G 0.893481 -9.1209e-06
16:9749086 C T 0.125848 -8.9484e-05
16:9752096 G A 0.023668 -2.4791e-05
16:9754738 A G 0.070501 -2.7846e-05
16:9754812 C T 1.222444 7.7995e-05
16:9757306 G C 0.936471 3.3159e-06
16:9760527 A G 0.073270 -1.8879e-05
16:9762297 T C 0.033662 -2.6877e-04
16:9764085 C T 0.071650 -1.2365e-04
16:9772515 G T 0.653928 -1.2025e-04
16:9781606 T G 0.085324 2.6582e-04
16:9783361 T C 1.706889 1.1052e-04
16:9787645 C T 0.546049 -7.3594e-06
16:9790022 A G 0.030075 -2.1906e-05
16:9796344 T C 0.549139 2.9157e-05
16:9799012 T G 0.542917 -3.8099e-05
16:9799620 G A 0.107447 -1.4833e-04
16:9799707 C T 1.531174 6.1314e-05
16:9803756 G A 1.219828 -7.1910e-05
16:9806751 C T 0.343446 -1.8851e-05
16:9807217 T C 0.074811 -3.0178e-05
16:9809395 A G 0.794051 1.5378e-05
16:9813549 T C 0.333540 -2.5164e-05
16:9817002 C T 0.048485 4.8478e-05
16:9829848 T G 0.603249 -1.7020e-05
16:9829947 T G 0.024836 1.2361e-06
16:9831431 A G 0.019974 4.0945e-05
16:9832680 T C 0.044347 4.4896e-05
16:9838106 C G 0.036755 5.4275e-05
16:9845234 G A 0.094591 6.2989e-05
16:9850100 C A 0.131106 -5.0990e-05
16:9854082 G T 0.032617 -2.1777e-05
16:9862556 T G 0.857103 -3.8709e-05
16:9866056 G A 0.027345 3.2001e-05
16:9866590 T C 0.774975 2.3979e-05
16:9887760 G A 0.091835 -5.0507e-06
16:9894133 A G 0.633295 1.9246e-06
16:9902520 C A 0.571668 7.8637e-08
16:9903445 A G 0.034295 -1.1684e-04
16:9904728 A G 0.073279 -3.0400e-05
16:9907759 T C 0.079628 1.3607e-05
16:9921302 G C 0.056096 2.9920e-05
16:9926966 G T 0.710602 -1.0154e-05
16:9930505 C T 0.351395 4.6383e-05
16:9949936 G A 0.227553 4.4054e-05
16:9957951 G T 0.034493 -3.9322e-05
16:9965272 A G 0.022816 -3.0406e-04
16:9968503 G A 0.566374 -3.4910e-05
16:9977314 A G 1.318087 -5.2134e-05
16:9984523 T C 0.464276 -5.6529e-05
16:9996285 G A 0.068414 -3.6151e-05
16:9997628 G T 0.035382 -4.9684e-05
16:9997641 C G 0.065305 -9.4821e-06
16:10005447 C T 0.022094 1.6208e-05
16:10007065 A G 0.035963 1.6828e-05
16:10015196 T C 0.077275 -2.7638e-06
16:10021894 A G 0.113491 -2.6969e-05
16:10022683 T C 0.877577 2.0512e-05
16:10036264 C A 0.024885 5.9334e-06
16:10043092 C A 0.046755 2.2044e-05
16:10047617 A G 0.035885 -8.9231e-06
16:10050159 C T 0.022496 -3.6879e-05
16:10052440 C T 0.655749 -5.3568e-07
16:10054080 C A 0.073344 8.8099e-05
16:10055036 T C 0.037609 -2.2176e-05
16:10059007 G A 0.666496 -5.0730e-06
16:10063969 G A 1.715789 2.8014e-05
16:10075362 C T 0.090115 -7.0395e-05
16:10078393 A G 0.086149 -1.9691e-05
16:10079124 A G 0.225057 3.2227e-05
16:10086738 A G 0.055119 -2.2348e-05
16:10088149 A G 1.742761 8.0993e-05
16:10089194 A G 0.053412 -1.5362e-05
16:10093864 T C 0.036856 -3.5872e-05
16:10102072 T C 0.029030 -2.5994e-04
16:10102969 A G 0.398978 4.3376e-05
16:10106767 A G 0.094039 -5.8433e-05
16:10112308 T C 0.178503 1.4816e-06
16:10112512 C T 0.260504 -1.1958e-04
16:10115263 G A 0.067820 -8.5944e-05
16:10120232 T C 0.023645 3.1466e-05
16:10120890 C T 0.794628 -8.8163e-06
16:10123469 A G 0.284967 -1.6914e-05
16:10131762 T C 0.032750 1.3816e-05
16:10136770 A G 0.063961 -3.2167e-05
16:10139121 G T 1.515438 -7.0534e-06
16:10145293 A G 0.717879 1.4362e-05
16:10146493 C G 0.068966 7.3919e-05
16:10148252 T C 0.027517 3.5054e-05
16:10155550 A G 0.075740 3.5192e-05
16:10157081 C T 1.277885 -2.5647e-05
16:10158170 C T 0.230221 3.9012e-05
16:10172450 A G 0.073980 1.0644e-04
16:10172984 T C 0.021227 2.0573e-05
16:10179274 C G 0.295591 -3.7344e-05
16:10183087 C T 1.566978 -3.5352e-06
16:10193022 A G 0.350885 9.2698e-05
16:10197068 A G 0.808484 9.3724e-05
16:10197862 G A 0.541265 4.3312e-05
16:10211245 A G 0.075701 -6.5668e-06
16:10214872 C T 1.801769 9.6875e-05
16:10216403 A G 1.631354 2.6286e-05
16:10220866 T C 1.760259 -2.7055e-05
16:10231266 T C 0.061660 1.7946e-05
16:10235992 G A 1.220448 -3.2326e-05
16:10239733 C G 1.228800 -1.8303e-05
16:10244676 C A 0.035992 1.8704e-05
16:10247683 C A 0.031292 -1.0522e-04
16:10248925 T C 0.031636 6.1976e-05
16:10265157 T G 1.299417 -3.0044e-05
16:10266845 G T 0.033671 -9.3684e-07
16:10272741 T G 0.034045 2.6426e-05
16:10285569 A G 1.421724 9.6346e-05
16:10290592 A G 0.044379 -1.0845e-04
16:10291974 G T 1.335192 5.2599e-05
16:10295357 T C 0.473425 -1.9121e-05
16:10297945 T C 1.652029 -1.7182e-06
16:10299911 A G 0.103588 4.7541e-06
16:10300330 G A 0.034041 -4.1371e-05
16:10301539 A G 0.622399 3.1419e-06
16:10305898 A G 1.446544 -3.1780e-05
16:10310378 T G 0.063075 -1.8478e-05
16:10310666 A G 0.042289 6.0850e-05
16:10310848 C T 0.078891 7.8142e-05
16:10311992 A G 0.063227 5.5598e-05
16:10312526 T G 0.029452 -5.0169e-05
16:10313268 G A 0.320346 1.2180e-05
16:10318570 C T 1.015696 -1.5755e-05
16:10319809 T C 0.035142 -5.9430e-06
16:10321520 A G 0.138201 -9.5765e-06
16:10323228 G A 0.032818 5.7035e-05
16:10334645 T C 0.037219 4.7545e-05
16:10336369 T C 0.044084 -7.5572e-05
16:10336503 C T 0.835632 6.4186e-06
16:10336730 G C 0.482452 -1.8941e-05
16:10336997 A G 0.954348 5.0524e-05
16:10338295 C T 1.946231 1.0315e-05
16:10340781 C T 0.751317 -5.6320e-05
16:10341141 C A 0.699917 -1.3888e-05
16:10342484 C T 0.355462 4.4169e-05
16:10342518 A G 0.536107 -9.5966e-05
16:10343927 A G 0.082757 -3.9665e-05
16:10344602 A G 0.350460 -1.1985e-04
16:10344766 C T 0.055269 2.8340e-05
16:10345018 C T 0.112254 -1.9494e-05
16:10345668 A G 1.293364 -1.0719e-04
16:10346332 T C 0.117977 -5.3441e-08
16:10349893 T C 0.765598 4.7566e-06
16:10349939 G C 1.759659 -3.4096e-05
16:10350137 G A 0.686081 1.4545e-05
16:10350784 C T 0.143066 -1.0055e-04
16:10352739 G A 1.533556 -8.3136e-06
16:10355745 A G 0.479346 -3.6749e-05
16:10357140 G A 0.519119 1.2741e-05
16:10359780 G A 0.634360 1.6761e-05
16:10362802 A G 0.508226 5.9436e-06
16:10364872 T C 1.598218 8.7909e-05
16:10368115 C T 0.021415 -4.9474e-05
16:10369989 G C 0.180425 -2.8594e-06
16:10370062 G C 0.054886 4.2846e-05
16:10371892 A C 0.058018 7.5254e-05
16:10374359 G T 0.067930 2.5517e-06
16:10389412 T G 0.980756 1.0184e-04
16:10391185 C G 0.101884 -2.2614e-06
16:10394930 C T 0.039004 2.7880e-05
16:10394980 C T 0.145098 6.2334e-05
16:10395920 C T 0.399507 1.8487e-05
16:10402541 G C 0.054645 -5.4102e-05
16:10405945 A G 0.064814 7.4539e-05
16:10407374 T C 0.057963 3.8470e-05
16:10413681 A C 0.682309 5.2535e-05
16:10415887 A G 0.170045 1.7239e-05
16:10417501 T G 0.144829 1.8775e-05
16:10417658 G A 0.699677 -7.8077e-05
16:10423631 C T 0.638845 1.0315e-05
16:10424952 C T 0.638349 9.8821e-06
16:10426040 C T 0.649271 -1.8543e-05
16:10426128 G A 0.671864 9.1020e-06
16:10426259 G A 0.058966 1.0551e-05
16:10427549 C A 0.612314 -1.4880e-05
16:10428947 T C 1.718106 -1.6440e-05
16:10431456 G T 0.415508 -9.6732e-06
16:10432323 A G 0.073701 2.3170e-06
16:10432583 A G 0.025843 1.8728e-05
16:10433127 G A 0.091813 5.0852e-06
16:10434389 C T 0.136993 4.2831e-05
16:10436072 G A 0.156160 1.1552e-04
16:10437820 T A 0.065246 -6.7065e-05
16:10441268 T C 0.061971 -6.3503e-07
16:10442196 C A 0.068339 -2.9535e-05
16:10442233 C T 0.130194 5.9559e-05
16:10443796 A G 0.060069 1.5557e-04
16:10443995 A G 0.084948 4.7245e-05
16:10446142 C T 0.262916 1.4968e-04
16:10452072 G C 1.547889 -4.3185e-05
16:10453844 G A 0.331615 5.4685e-05
16:10456482 A G 0.083335 3.8563e-05
16:10472145 T C 0.054756 -1.3509e-04
16:10472742 T C 0.046813 3.5414e-05
16:10480388 T C 0.099963 1.2619e-05
16:10482312 G A 0.321505 7.4221e-05
16:10498892 C T 1.491066 -1.6003e-05
16:10499331 T C 1.168487 -5.7933e-05
16:10503776 C T 0.083400 1.2161e-04
16:10509031 G A 0.033019 1.0978e-05
16:10516483 G A 0.042844 -7.1492e-06
16:10524957 T G 0.224986 5.2846e-05
16:10525230 C T 0.226158 5.6116e-05
16:10525643 C G 0.097632 3.9050e-05
16:10526950 C T 0.175040 -7.1067e-05
16:10532589 T C 0.051406 9.8665e-06
16:10549245 T C 0.033094 6.3524e-05
16:10554207 A G 1.136406 -6.9625e-05
16:10556313 C T 0.164446 6.2229e-05
16:10559263 G A 0.036823 3.9707e-05
16:10569039 G A 0.093708 -5.6474e-05
16:10576298 G A 0.089161 -7.9790e-05
16:10578791 T G 1.107967 -8.3590e-05
16:10578806 A G 0.051822 -3.8118e-05
16:10581578 T C 0.118227 7.0406e-05
16:10582727 A G 0.068911 9.7276e-05
16:10586827 C T 1.256362 -5.1982e-05
16:10588544 G T 0.175891 2.5069e-05
16:10589261 T C 0.185212 2.1201e-05
16:10589345 G T 0.092640 5.9782e-05
16:10594136 T C 0.065197 -3.1916e-05
16:10594904 T C 0.034577 4.3775e-05
16:10598467 G A 1.034259 -1.4530e-04
16:10608238 G T 0.046453 1.2828e-04
16:10612643 G T 1.123997 -8.3539e-05
16:10614967 A G 0.172366 2.7630e-05
16:10619454 C T 0.206375 8.7371e-05
16:10622270 A G 0.035184 3.1929e-05
16:10624579 A G 0.168127 3.8035e-05
16:10625887 T C 1.100294 -1.4153e-04
16:10626070 A G 0.154527 7.9332e-05
16:10626122 C G 0.205709 6.5119e-05
16:10630988 T C 1.570402 -9.3628e-06
16:10632213 T C 1.045557 -4.7728e-04
16:10633165 G A 1.722676 -2.6372e-05
16:10634060 T C 0.415252 2.2310e-04
16:10635600 G C 0.804573 7.6333e-05
16:10635983 C T 0.077401 8.3741e-06
16:10638783 G A 0.074412 8.8456e-06
16:10639012 A G 0.728720 6.2169e-05
16:10641927 G A 1.103939 -4.7809e-05
16:10641958 T G 0.034324 3.4817e-06
16:10643381 A G 0.051598 1.1107e-04
16:10644342 C G 0.071744 -5.4334e-05
16:10645563 A G 0.145010 4.7877e-06
16:10646797 C A 0.826158 1.6558e-05
16:10646843 T C 0.937782 -8.8952e-07
16:10648665 T C 0.113257 -1.2223e-04
16:10650183 T C 0.028073 -4.8735e-05
16:10651866 C T 0.043181 -2.7258e-05
16:10655503 T C 0.082864 -5.0763e-05
16:10657605 A G 0.480284 5.0477e-05
16:10658899 T C 0.273137 -1.8535e-05
16:10665509 A G 1.352752 1.3280e-04
16:10665718 G A 0.799620 4.8323e-05
16:10668176 C A 0.152336 5.4843e-06
16:10669802 C T 0.126020 -1.8735e-05
16:10676312 G C 0.388932 2.1296e-05
16:10677014 C T 0.343433 -1.0124e-05
16:10678838 G A 0.179373 2.8180e-05
16:10680028 A G 1.075996 2.3962e-05
16:10682643 C T 1.199591 4.9310e-05
16:10683751 A G 0.186193 4.7899e-06
16:10686212 A G 0.568974 -8.5102e-05
16:10687193 G T 0.182054 -4.1236e-05
16:10687290 A G 0.607647 -5.8520e-05
16:10689910 C G 0.036294 -3.8269e-05
16:10691650 T C 0.075409 2.0428e-05
16:10694466 A G 0.048284 4.9329e-05
16:10696712 A G 0.420981 1.4005e-04
16:10697022 T C 0.125591 1.0329e-04
16:10698348 C T 0.029329 4.6988e-05
16:10702090 A G 0.074561 6.3879e-06
16:10704700 C T 0.101800 -4.0396e-06
16:10710739 C T 0.792077 5.7326e-05
16:10711883 C A 0.029832 -2.3240e-06
16:10711923 A G 0.030702 1.9864e-05
16:10712112 G T 0.125669 8.7191e-05
16:10718931 T C 0.363700 3.9222e-06
16:10722040 C T 0.136610 6.1900e-05
16:10728445 T C 0.164965 -1.8660e-04
16:10732181 C T 0.345059 9.3224e-05
16:10733448 A G 0.167121 -1.4672e-04
16:10735901 A G 0.093403 1.2235e-04
16:10738488 C T 0.211568 2.8912e-05
16:10743686 C T 0.160739 -1.0028e-04
16:10745528 A G 0.590707 -4.6323e-05
16:10746002 T C 0.376390 -2.8744e-06
16:10747161 T C 0.106509 -1.2634e-04
16:10748693 C G 1.266103 -4.0766e-06
16:10751286 G A 0.770821 -1.6714e-05
16:10753553 T C 0.307529 -6.1348e-05
16:10753613 T C 0.115240 1.4659e-04
16:10753981 A G 1.243065 2.3989e-05
16:10754400 A G 0.986624 1.2144e-05
16:10755189 G A 1.439170 -3.5573e-06
16:10755313 C A 0.137532 -1.5129e-06
16:10762914 C A 0.492306 9.7497e-06
16:10768084 T C 0.127951 -3.0717e-05
16:10769943 A G 0.056791 3.6077e-05
16:10769958 C T 0.776881 7.1290e-06
16:10775661 T C 0.380253 5.2505e-05
16:10775857 G C 0.078748 8.6297e-05
16:10779588 A G 0.375199 -2.5448e-05
16:10779741 C A 0.989821 9.7365e-06
16:10784481 G T 0.248586 -1.1843e-05
16:10787973 C T 0.625671 -2.4770e-05
16:10788556 T C 0.036077 2.8035e-05
16:10788652 T C 0.023915 1.0682e-04
16:10790795 A C 0.440101 3.6057e-06
16:10801740 A G 0.021500 -9.3335e-05
16:10803918 T C 0.031283 -1.3581e-05
16:10804402 G A 1.923423 7.6445e-05
16:10811152 C T 0.082617 -2.7925e-05
16:10811672 T G 0.310323 -6.2770e-05
16:10815609 G A 0.877139 1.4010e-05
16:10823713 T C 0.152226 4.4913e-05
16:10824872 G A 1.328386 -3.8113e-05
16:10830973 G A 1.390828 -3.8970e-06
16:10833905 G A 0.559376 -4.1650e-05
16:10834608 G C 0.605028 5.7157e-05
16:10837913 G C 0.218280 -1.8243e-05
16:10839907 G A 0.042798 -1.9289e-05
16:10845281 C T 0.132690 3.1882e-05
16:10848421 T C 0.116279 -1.0565e-05
16:10855341 T C 0.474928 -3.9522e-05
16:10856535 A G 0.048644 4.8060e-06
16:10856585 T C 0.035229 -1.0096e-04
16:10861110 T C 0.370684 -7.4233e-05
16:10861716 C T 0.054318 -1.6988e-06
16:10863459 C G 1.406842 -4.9478e-06
16:10863650 C T 0.096691 4.2884e-05
16:10864944 A G 0.583869 3.0411e-05
16:10866145 T C 0.514523 4.1746e-05
16:10882632 G C 0.059719 -1.2189e-05
16:10888409 C G 0.193950 1.7052e-05
16:10889444 G C 0.066781 -2.8522e-05
16:10896769 T C 0.105123 -2.8228e-05
16:10897627 C T 0.254684 2.1461e-05
16:10901698 C T 0.040789 9.0012e-05
16:10903108 G A 0.249981 -1.2512e-05
16:10903378 T C 0.093517 3.5845e-05
16:10907087 T C 0.074578 -3.8933e-05
16:10908394 A G 1.160619 -2.2259e-05
16:10908735 A G 0.026726 -2.0062e-05
16:10910817 T C 0.069722 3.0402e-05
16:10914566 G A 1.958185 1.3271e-05
16:10916152 G A 1.929087 -1.4444e-05
16:10920439 G A 0.622970 -1.1641e-04
16:10922939 T C 0.022071 8.5298e-07
16:10924817 T C 0.172385 -2.9632e-05
16:10924846 T C 0.132190 -4.0693e-05
16:10926738 T C 1.041951 7.4304e-06
16:10929300 A C 0.243282 -1.0083e-04
16:10929430 A G 0.045535 -1.2568e-04
16:10933702 A C 0.159584 -4.5763e-05
16:10937856 T C 0.038342 -8.4586e-06
16:10940863 T G 0.172310 9.4147e-05
16:10943112 T G 0.031130 -1.1039e-05
16:10946715 T G 0.222886 3.3760e-05
16:10948646 T C 0.037109 6.6174e-05
16:10949209 C T 1.470488 -5.8632e-05
16:10950425 G A 1.637323 -2.4129e-05
16:10957130 T C 0.039965 -1.5807e-04
16:10965126 A G 0.474659 1.9750e-04
16:10974221 C T 0.097597 -2.8752e-05
16:10974305 T C 0.036846 -5.2071e-05
16:10975311 G T 1.495867 -4.1894e-05
16:10981796 A G 0.059300 3.0898e-05
16:10982933 A G 0.259264 1.0534e-04
16:10989219 G C 0.021756 -3.4872e-05
16:10991449 T G 0.122076 1.3406e-05
16:10991878 C T 0.131492 1.3646e-05
16:10992328 C T 0.168227 1.2870e-05
16:10992715 G T 1.601519 -4.2024e-05
16:10995145 C T 0.122005 -6.7853e-06
16:10997168 T G 1.215878 -4.7130e-06
16:10997243 G C 0.172486 3.2622e-05
16:11000848 C G 0.574680 -4.9599e-06
16:11001694 C T 0.171009 7.0617e-05
16:11001821 T C 0.059985 7.7694e-05
16:11002626 A G 1.418433 3.9374e-06
16:11008262 A G 0.581142 -4.8885e-05
16:11008280 C A 0.630426 -2.6590e-05
16:11010626 C T 1.142842 -4.2530e-05
16:11011728 A G 0.218533 -4.9160e-05
16:11011921 G A 0.030672 -5.2677e-06
16:11016045 T C 0.226498 3.9383e-04
16:11018447 A G 0.100417 -4.7422e-05
16:11020255 G A 1.576371 1.1387e-05
16:11024105 T C 0.986894 9.0885e-04
16:11025884 T G 0.104977 -3.2270e-05
16:11027668 C G 0.055454 -7.5718e-06
16:11034933 G A 1.182651 7.6407e-06
16:11039635 A C 0.219734 -3.4472e-07
16:11046826 G A 0.798994 5.7294e-05
16:11053080 G A 0.051786 4.6266e-05
16:11056378 T C 0.257012 -2.0517e-05
16:11059776 G C 0.057833 5.0521e-05
16:11061205 T C 0.359587 -7.2758e-05
16:11061668 A G 0.029394 -1.7000e-05
16:11071904 T C 0.033048 3.0889e-06
16:11081249 G C 1.632045 8.9030e-06
16:11086902 T C 1.024872 -6.6005e-05
16:11096561 T G 0.040491 -7.3303e-05
16:11097479 T C 0.139911 8.9158e-06
16:11106058 A G 0.167176 -1.0454e-04
16:11114192 T C 0.045243 -3.8724e-05
16:11127055 C T 0.246229 2.8735e-06
16:11134903 A G 0.141985 -6.2669e-06
16:11134972 T C 0.114299 4.2901e-04
16:11137317 C T 0.053445 -2.1083e-06
16:11145810 G A 0.250991 -5.8331e-06
16:11151228 T C 0.033866 4.8192e-05
16:11153343 A G 0.105977 1.8037e-06
16:11154770 A G 0.821996 3.5909e-06
16:11156812 A G 0.128467 -1.3156e-04
16:11158885 A G 1.303793 -1.0337e-05
16:11166688 A C 0.643136 7.0884e-06
16:11177801 G A 1.096376 -1.6531e-05
16:11179873 G A 0.706513 2.0543e-05
16:11185464 T C 0.186446 9.7851e-05
16:11187783 A G 0.650108 1.3806e-05
16:11193684 C T 0.024840 -3.9842e-06
16:11200166 T G 0.246009 6.2016e-05
16:11207722 C T 0.855071 2.6841e-05
16:11207911 T C 0.055282 5.0050e-05
16:11210415 C T 0.614184 5.5109e-06
16:11210504 G T 0.093348 8.1087e-05
16:11224966 G A 0.496136 -2.5703e-06
16:11225876 T C 0.071757 1.7535e-05
16:11229554 C A 0.042773 -1.6339e-07
16:11230112 A G 0.164849 3.1895e-05
16:11238783 A G 0.681439 1.1303e-05
16:11249329 A G 1.313949 -7.3167e-06
16:11260710 A C 0.044506 -1.2539e-04
16:11261403 G A 0.073542 1.6826e-05
16:11269399 G T 0.059771 -1.7807e-05
16:11273459 T C 0.224301 -1.0389e-06
16:11288154 T C 0.935825 -1.3431e-05
16:11295248 A G 0.465107 2.3380e-05
16:11296285 A G 0.458748 3.1053e-05
16:11299077 C T 1.723997 -9.6153e-06
16:11304320 T C 0.160162 1.4347e-04
16:11305836 G A 1.313738 -3.1343e-05
16:11307734 C T 1.784050 -5.3425e-05
16:11308304 A G 0.847612 2.7680e-05
16:11308338 C A 0.077278 -2.9111e-05
16:11318537 G A 1.084841 -4.4320e-05
16:11324737 G A 0.310722 -9.7340e-06
16:11328137 G A 0.042915 1.5727e-05
16:11328937 C A 1.943660 -1.1127e-05
16:11339702 C T 0.812370 -6.7229e-05
16:11346586 G A 0.144420 -2.2218e-05
16:11347858 C T 0.577536 -1.3964e-05
16:11348706 G C 0.025194 -4.8194e-05
16:11354497 C T 0.603424 -1.9382e-05
16:11362729 A G 1.117366 -2.3680e-05
16:11363003 G C 0.035875 1.8186e-06
16:11364079 T A 0.871251 2.3352e-05
16:11366669 A C 0.023866 1.8975e-04
16:11367154 T C 1.865340 -7.3710e-05
16:11367195 C G 0.387621 -6.1925e-05
16:11370548 A G 0.062591 -2.1472e-05
16:11382753 A G 0.066389 -5.8989e-05
16:11384829 T C 0.425693 -6.9190e-05
16:11396350 A C 0.166634 2.1396e-06
16:11403893 T C 0.367270 -6.4666e-05
16:11404762 C T 1.426917 5.3384e-05
16:11404830 C G 0.191590 1.0031e-05
16:11406803 T C 0.696688 -2.5022e-06
16:11408375 T C 0.059595 2.6040e-05
16:11412623 A G 0.537389 7.3192e-05
16:11419018 T C 0.790227 -5.6743e-05
16:11419589 A G 0.166413 2.8720e-04
16:11420693 A G 0.029101 -6.2064e-05
16:11422899 G C 0.045720 9.0780e-05
16:11425655 A C 0.220542 -1.5267e-05
16:11437779 T C 1.408497 6.9039e-05
16:11439679 G C 1.049105 1.8193e-05
16:11443424 A C 1.570999 7.1809e-05
16:11443873 T G 0.514562 -3.9851e-05
16:11444572 C A 0.537010 8.7823e-05
16:11448517 A G 0.289235 -5.0795e-06
16:11449841 C A 1.093955 1.4528e-04
16:11451301 G A 1.252188 2.6704e-04
16:11452266 T C 0.023944 3.6169e-05
16:11457527 T C 1.532628 1.2788e-04
16:11462429 G C 0.175803 1.9560e-04
16:11464455 A G 0.496185 -2.4350e-05
16:11470066 A G 1.118457 -4.5525e-05
16:11475039 G C 0.219312 8.4697e-05
16:11478148 G A 1.205654 -3.1724e-05
16:11478974 C A 1.040971 -2.6844e-05
16:11479041 G A 1.958039 -8.7080e-05
16:11479710 G A 0.083818 5.3921e-06
16:11481845 G A 1.629475 -2.1234e-05
16:11484307 C T 0.177520 4.5209e-05
16:11484549 C T 0.141041 -4.6938e-05
16:11485389 G A 0.646388 -2.4869e-06
16:11489018 A G 1.137721 6.1025e-06
16:11489686 T C 1.776653 2.2084e-05
16:11489955 T G 0.457791 -1.1688e-05
16:11497549 G A 1.157260 -3.1505e-05
16:11498745 C T 0.709288 -1.4829e-05
16:11499444 T C 0.287071 1.0925e-06
16:11500741 C T 1.978208 2.7940e-05
16:11500751 T C 0.573284 5.7348e-05
16:11501432 C T 0.093805 -4.7685e-08
16:11502294 C T 0.738311 -3.2078e-05
16:11503269 G A 0.066934 1.2703e-05
16:11505265 T G 0.336572 -3.1562e-05
16:11507852 A G 1.078223 1.4070e-05
16:11508572 T G 0.882669 1.8788e-05
16:11510720 A G 0.688281 4.6013e-05
16:11517850 T C 0.030046 1.0771e-05
16:11518126 G A 0.526412 -1.9256e-05
16:11518637 T C 0.187715 -7.2679e-06
16:11519579 A C 0.542699 -2.3830e-05
16:11519710 G T 0.026547 -9.8527e-05
16:11522673 C T 0.802911 1.5487e-05
16:11523076 C T 0.098401 1.4173e-05
16:11524663 T C 0.036946 5.5735e-05
16:11526524 C A 0.850799 1.8769e-05
16:11536429 C A 0.950051 -1.2491e-04
16:11536655 T C 0.124004 1.2790e-04
16:11541896 A G 1.661156 -1.3407e-04
16:11542488 A G 1.032737 -6.3708e-05
16:11542894 T C 1.655908 -8.1510e-05
16:11544509 G C 0.147123 4.3791e-05
16:11544673 A G 1.179282 -2.6788e-05
16:11545894 C T 0.085253 8.9623e-07
16:11548629 C T 0.062611 -2.9313e-05
16:11554867 T C 1.019750 -1.1163e-05
16:11556902 C T 0.040007 2.3132e-05
16:11557982 G A 1.588715 -3.3603e-05
16:11563348 A G 0.068369 -6.8418e-06
16:11571453 A G 0.057560 2.9339e-05
16:11573853 A G 0.342385 4.5939e-05
16:11574756 C A 0.141502 -2.2082e-05
16:11582737 A G 0.041215 -2.1278e-06
16:11583948 G A 0.505837 -1.1007e-05
16:11586216 A G 0.352774 1.6165e-04
16:11587329 T C 1.598264 -5.9345e-05
16:11589761 C A 1.632065 -4.1248e-05
16:11592003 T C 0.074720 -3.5506e-05
16:11593674 A G 1.348782 -1.6553e-05
16:11594747 T G 1.454840 -3.3512e-05
16:11595078 C T 1.403989 -3.5497e-05
16:11596375 T A 0.025297 -2.8825e-05
16:11598435 T C 1.282436 -3.0966e-05
16:11599866 C T 0.105549 -1.5135e-05
16:11600230 C T 0.121333 -1.6749e-05
16:11602939 T C 0.050595 7.7731e-05
16:11605604 A G 1.274117 -1.7597e-05
16:11606969 T C 1.288966 -1.6237e-05
16:11608756 A G 1.300216 -1.2119e-05
16:11612436 G C 1.407501 1.4241e-05
16:11612706 C G 1.468907 4.5545e-05
16:11613169 A G 0.594180 8.2342e-05
16:11614838 C T 0.107980 2.6405e-05
16:11615062 T C 0.147889 1.0578e-06
16:11615660 T C 0.124952 3.5188e-05
16:11617658 G A 0.852299 4.2711e-05
16:11621220 C T 0.986186 7.1504e-05
16:11621325 C T 0.660741 4.1232e-04
16:11626938 C G 0.188052 2.9825e-05
16:11627550 C T 0.243983 -7.4089e-05
16:11631394 T C 0.049800 -1.6631e-04
16:11632804 G A 0.564235 4.5084e-04
16:11635010 G A 0.625375 2.6443e-04
16:11636903 T C 0.029475 2.4601e-05
16:11640789 A G 0.049507 5.7021e-05
16:11640890 C T 0.033480 2.2971e-04
16:11641180 G A 0.974203 1.3022e-04
16:11646226 A G 0.080891 2.8606e-05
16:11646313 G A 0.373128 -2.0190e-05
16:11646567 T G 0.128697 -2.6781e-05
16:11647492 C T 0.447898 -1.6631e-05
16:11647532 T C 0.026433 7.0046e-05
16:11647676 A G 0.132105 8.2068e-06
16:11650057 C T 1.601678 -1.0633e-04
16:11650887 T C 0.944608 -5.3671e-05
16:11652001 T C 0.186663 -1.7025e-04
16:11655045 A T 0.605248 6.5440e-06
16:11659255 G T 0.426586 5.3609e-05
16:11659562 A C 1.275889 1.0432e-05
16:11660702 T C 0.403311 3.5062e-05
16:11664641 G A 0.040225 -1.0424e-04
16:11665321 C A 0.387660 -2.2084e-05
16:11668543 T C 1.497506 7.9136e-05
16:11669568 A G 0.722014 5.3965e-05
16:11674500 G T 0.056999 7.9882e-06
16:11675522 T C 0.349357 7.0859e-06
16:11676546 T C 1.416917 3.8720e-05
16:11679823 C T 0.749480 2.5401e-05
16:11681698 G A 0.615145 4.7912e-06
16:11688159 T C 0.656703 1.7249e-05
16:11688990 C T 0.068813 1.4730e-05
16:11690748 A G 0.383047 1.6032e-05
16:11691753 C T 0.972531 1.3344e-05
16:11692525 G C 0.048462 6.9431e-05
16:11694874 G C 0.045648 9.7123e-07
16:11700928 G A 0.422659 -2.5954e-04
16:11703682 C T 1.759954 2.8442e-05
16:11707567 A G 0.796537 -1.1081e-05
16:11709659 T C 0.034483 8.5983e-06
16:11715942 A G 0.079034 2.6604e-06
16:11716734 A G 0.039900 2.9690e-05
16:11718261 C T 0.298496 5.9877e-05
16:11718312 C T 0.058544 7.4682e-05
16:11718394 T G 0.104896 3.2077e-05
16:11723276 A G 0.451984 -7.6252e-05
16:11724369 T C 0.067333 -3.9348e-06
16:11726239 A G 0.067048 -1.0475e-05
16:11727983 C T 0.479050 -4.5778e-05
16:11734317 C T 1.476736 -1.5456e-05
16:11737090 T C 1.477216 -2.7536e-05
16:11745762 C G 0.533245 -4.3413e-05
16:11750649 T C 0.101978 5.0539e-05
16:11753235 A G 0.071420 1.0518e-04
16:11754556 C T 0.023986 -1.1536e-04
16:11758731 A G 1.262000 -6.1647e-05
16:11759483 G A 0.841981 2.7779e-05
16:11760125 A C 0.074084 -7.1438e-07
16:11769963 T C 0.968308 -2.6967e-05
16:11770978 A G 0.058560 -1.0887e-05
16:11773662 G C 1.093137 -3.8077e-06
16:11773981 G A 0.188026 -6.3916e-05
16:11774391 A C 0.052958 2.3940e-05
16:11784965 T C 0.030471 -7.6675e-05
16:11785747 C G 0.038241 -7.8566e-05
16:11789190 T C 0.998056 -1.5312e-05
16:11789571 C T 0.023911 1.1688e-05
16:11800685 G A 0.039582 -4.6753e-05
16:11802479 C T 0.038780 -5.1218e-05
16:11821708 A G 0.855856 1.7243e-06
16:11822462 C T 0.023986 -1.1135e-05
16:11825293 A G 0.093150 -3.2478e-05
16:11826013 T C 1.130508 6.2070e-06
16:11826890 A G 0.072932 -1.0695e-05
16:11827546 C T 0.142070 3.5980e-05
16:11835147 C T 0.088203 -5.0135e-05
16:11837682 G A 1.583168 5.9480e-05
16:11839900 G A 0.072481 -6.8619e-05
16:11841494 T C 0.037979 -1.8285e-05
16:11844195 C T 0.203781 -1.5863e-04
16:11850150 G C 0.021458 -1.1804e-05
16:11851697 A G 0.045989 -3.3687e-05
16:11851799 T C 0.028394 -1.0862e-05
16:11852027 G T 0.047596 1.5699e-04
16:11854650 C T 0.090375 -6.1792e-05
16:11861071 C T 0.022909 -3.2557e-05
16:11864139 G A 0.132417 -9.7573e-06
16:11871961 G T 0.061582 6.4732e-05
16:11872504 C A 0.430796 6.6445e-05
16:11876203 C T 0.112654 -2.5549e-05
16:11877355 G A 1.050293 4.2570e-06
16:11887648 C T 1.714497 -1.9204e-05
16:11888919 T C 0.410818 -8.3094e-05
16:11889059 C T 0.297902 -7.7334e-05
16:11903888 A T 0.040095 -1.8634e-04
16:11904393 T G 0.277905 -1.1167e-04
16:11905118 T C 0.473403 3.0529e-05
16:11908022 C G 1.114991 -5.6566e-05
16:11913383 C T 0.573362 4.9962e-06
16:11919946 G C 1.317714 -1.5378e-04
16:11922063 G A 1.292592 -6.9029e-05
16:11924241 A G 0.038472 -1.0624e-04
16:11926943 C T 0.043217 -6.3568e-06
16:11940764 C T 1.201097 -5.3412e-05
16:11946414 T C 0.036606 1.0590e-04
16:11948721 A G 0.141495 -3.8915e-06
16:11956498 T C 0.053445 8.0862e-05
16:11958382 G A 0.073536 -3.9593e-05
16:11959858 T C 0.070040 7.9904e-05
16:11966916 A G 0.043938 -1.3569e-04
16:11970882 G T 0.711131 -4.4132e-05
16:11979434 G A 0.077830 2.3158e-05
16:11981487 A G 0.705928 -5.3987e-05
16:11987390 G A 0.028014 1.3718e-04
16:11993067 A G 0.048264 -4.0082e-05
16:11995115 G A 0.057427 2.4240e-05
16:12001172 A G 0.076707 3.7489e-06
16:12005192 A G 0.034928 -3.1756e-05
16:12006338 T C 1.200425 -3.4257e-05
16:12008513 A G 0.665201 9.4816e-05
16:12009781 A G 1.894399 -9.7432e-06
16:12016637 T C 0.060413 -1.2624e-04
16:12040511 A G 0.143758 -1.2522e-06
16:12041738 T C 0.057216 4.2613e-05
16:12041768 G A 0.933884 -7.5462e-05
16:12043245 C A 0.029244 -2.4746e-05
16:12047865 A G 0.088570 9.0255e-05
16:12054073 C G 0.270176 3.9502e-05
16:12055191 T C 0.793690 -2.0739e-04
16:12059032 G A 0.089093 2.9167e-05
16:12060163 G A 1.976358 -1.1490e-04
16:12062396 C T 0.677155 8.9366e-05
16:12069780 G A 0.250121 -4.0032e-05
16:12071213 T C 0.603713 2.5448e-04
16:12073383 T G 0.022736 4.0526e-05
16:12073959 G A 1.860501 1.1985e-05
16:12080542 C A 1.699920 -2.3071e-05
16:12086955 A G 0.245609 -1.6011e-05
16:12089483 G T 0.084760 3.5283e-05
16:12098262 C T 0.170577 1.5865e-05
16:12105982 T C 0.988010 -1.6237e-04
16:12107062 G A 0.192781 2.7268e-05
16:12127769 A C 0.987864 -1.4007e-04
16:12138938 C T 0.861780 -1.1466e-04
16:12140042 A G 0.909960 -1.4553e-04
16:12145791 C G 0.060864 -6.3762e-05
16:12151283 G A 1.416128 -1.8051e-04
16:12153374 C A 1.445191 -1.7086e-05
16:12156507 T C 0.027771 -7.0412e-05
16:12157067 T G 0.592632 2.6271e-05
16:12158825 T C 0.773447 -6.5219e-05
16:12162895 T G 0.023188 1.2947e-04
16:12163933 T G 1.618222 -4.4638e-05
16:12177673 C T 0.177225 3.6795e-05
16:12177955 G A 0.320826 7.3804e-05
16:12181702 T G 0.390396 2.3408e-05
16:12188092 A G 0.105503 2.8082e-05
16:12191465 T C 0.147653 -7.6027e-05
16:12194260 G A 0.020490 1.4093e-04
16:12195123 C T 0.408942 7.7927e-06
16:12197911 C T 0.495263 2.4783e-06
16:12198908 A G 0.039079 1.0132e-04
16:12206631 T C 0.038777 -6.8319e-05
16:12215368 T G 0.485289 2.2720e-05
16:12216434 T C 0.049939 -2.1081e-05
16:12218259 T C 0.041773 -4.3552e-05
16:12227783 T C 0.054766 -3.6953e-05
16:12231739 T G 1.347899 3.2938e-05
16:12232419 A G 0.027147 -9.5104e-06
16:12232547 T C 1.129369 2.2874e-04
16:12233364 T C 0.085266 4.1431e-08
16:12234958 G A 0.305117 1.1685e-05
16:12235245 T C 0.032545 -2.2272e-05
16:12236130 T C 0.020224 2.2172e-05
16:12241441 A G 0.494873 4.8264e-05
16:12245525 T C 0.271569 3.8945e-05
16:12247810 C T 0.299599 -1.9195e-05
16:12248879 T C 0.054000 6.5622e-05
16:12249127 A G 0.118311 -3.9783e-05
16:12249185 C A 0.045658 6.1924e-05
16:12249272 A G 0.669193 6.3273e-05
16:12252401 A G 1.789438 1.0911e-04
16:12253681 G A 0.038391 5.8784e-05
16:12256147 T C 0.526786 1.6626e-05
16:12258363 T C 0.084033 6.4940e-06
16:12262064 T C 0.507707 -1.1477e-05
16:12262263 G A 0.365845 -3.2787e-05
16:12268830 A C 0.122618 1.2146e-04
16:12280899 A G 0.039767 -2.4248e-05
16:12283735 G T 0.389640 -4.9986e-06
16:12303543 C A 0.161074 2.2402e-05
16:12304148 A G 0.052289 4.8986e-05
16:12305767 A G 1.090641 -9.5739e-06
16:12309682 T C 0.140755 -7.0451e-05
16:12310642 T C 0.091264 9.0704e-06
16:12315925 C G 0.243058 -1.1805e-04
16:12322808 T C 1.117311 -1.8333e-05
16:12328294 G A 0.095828 2.4639e-06
16:12330351 T C 0.044480 -8.3593e-06
16:12334336 A G 0.300758 -1.0340e-05
16:12337158 G T 0.041614 6.4349e-05
16:12338867 A G 0.087989 -1.6934e-05
16:12339221 G T 0.156098 7.8873e-05
16:12356978 T C 0.079833 -5.1601e-05
16:12357859 T C 0.121070 -3.0770e-05
16:12362279 G C 0.074506 4.8819e-06
16:12367791 C T 0.283711 -4.3075e-05
16:12376161 C T 0.056593 1.3074e-04
16:12377538 G A 0.030231 -7.7137e-05
16:12381694 T C 1.189305 -1.2074e-06
16:12388443 C T 0.027618 2.8891e-05
16:12392381 G A 0.035090 -9.8461e-05
16:12397111 C T 0.024798 4.0300e-05
16:12399562 C T 1.570509 -2.5549e-05
16:12400161 C A 0.062825 5.3415e-05
16:12408759 A G 0.046878 1.3042e-04
16:12408821 A G 0.037459 -4.0172e-06
16:12419248 T C 0.045473 -6.8636e-06
16:12424632 T G 1.082913 -9.4291e-06
16:12429654 G A 0.038053 1.6038e-04
16:12432830 A G 0.053091 -1.7581e-04
16:12438850 T G 0.028962 1.0749e-04
16:12440899 G C 0.021529 -5.1485e-05
16:12447298 T C 0.033779 -1.6025e-04
16:12448581 T C 0.059573 7.1299e-05
16:12448822 C T 0.186822 -2.6057e-05
16:12452909 C T 1.169289 8.2099e-06
16:12456402 C T 0.089037 8.0148e-05
16:12456922 G A 1.755205 1.5724e-04
16:12458667 A G 0.060627 1.1048e-04
16:12461016 G T 1.602931 -3.6469e-06
16:12468954 T G 0.065509 4.8224e-05
16:12469071 T C 0.909765 2.6394e-05
16:12476086 G A 1.013960 -5.2342e-06
16:12479476 T C 0.036787 7.4517e-05
16:12480591 G A 0.082351 1.5855e-04
16:12482789 C A 0.257878 -1.8638e-04
16:12482889 G A 1.781181 2.8840e-05
16:12486383 A G 0.317970 8.2848e-07
16:12494049 G T 0.032285 1.1583e-04
16:12496164 T G 0.033704 -5.7981e-07
16:12497509 T C 0.089664 -1.8042e-05
16:12499140 C T 0.028923 -4.2365e-05
16:12505469 G T 1.262069 -2.5538e-06
16:12516765 A G 0.028170 -5.5848e-05
16:12517005 T C 0.062614 4.1745e-05
16:12524289 A G 0.036482 3.1991e-05
16:12525833 A G 0.929476 -3.3113e-05
16:12532036 G C 0.230682 1.8001e-05
16:12532904 T C 0.034743 2.0315e-05
16:12533051 G A 0.023743 -8.1931e-06
16:12536294 G A 1.242386 1.0558e-04
16:12542758 T C 0.425687 1.9488e-05
16:12542911 T C 0.022220 -1.9882e-06
16:12543322 A G 0.037979 2.7129e-05
16:12544369 A C 0.020701 -1.3017e-05
16:12546324 T C 0.048530 2.9015e-05
16:12551291 C T 0.687820 2.6716e-05
16:12551735 G T 0.027774 2.4602e-05
16:12553109 T C 0.841906 4.2609e-06
16:12554460 C T 0.594518 -5.2038e-06
16:12556076 T C 0.106798 1.0558e-04
16:12557036 A G 0.028787 -2.7521e-05
16:12561668 A G 0.080641 3.7493e-05
16:12563362 C A 0.026771 7.4311e-05
16:12563922 C T 0.477473 -4.0702e-05
16:12564907 A G 0.197124 5.5733e-05
16:12572443 T C 0.449076 -7.2955e-05
16:12581258 C T 0.201529 5.0209e-05
16:12595967 G A 0.262896 1.6503e-05
16:12596511 C T 0.444301 -1.6025e-04
16:12596935 T C 0.048998 4.9885e-06
16:12601915 C G 1.856872 -5.5320e-05
16:12604996 G A 0.029676 -1.5454e-05
16:12605946 G A 0.069073 3.8073e-05
16:12607546 C A 0.065775 4.5387e-05
16:12608920 A G 0.580555 -7.0433e-06
16:12609267 C A 0.299573 3.3439e-05
16:12611373 G C 0.160288 4.5229e-05
16:12612104 C G 0.464016 -5.6495e-05
16:12613039 A G 0.809046 -5.9715e-06
16:12613098 A G 0.056535 3.1298e-05
16:12613317 G C 1.743900 6.0696e-05
16:12613477 C T 1.136737 -9.3656e-06
16:12614005 A G 0.025947 -4.9607e-05
16:12615194 G A 0.887145 -3.1987e-05
16:12617474 C T 0.502689 2.0119e-06
16:12618324 G C 0.056580 3.9428e-05
16:12618855 A G 0.048219 7.5656e-05
16:12620413 T G 0.031192 9.1727e-06
16:12620525 G A 0.048677 1.4004e-05
16:12620830 A G 0.225379 3.0250e-05
16:12623096 C G 0.067778 -3.3263e-06
16:12624980 T C 0.476058 1.6238e-05
16:12625662 A G 0.083984 -9.5911e-06
16:12627518 G A 0.040238 -5.7695e-05
16:12627744 T C 0.033464 1.3605e-04
16:12627893 A G 1.376689 6.0814e-06
16:12628452 C G 1.249043 -3.4036e-05
16:12630187 C A 0.458024 -4.7649e-05
16:12632626 A G 0.336659 1.5412e-04
16:12633513 T C 0.336140 -3.4947e-05
16:12634014 A G 0.064623 1.4814e-05
16:12634307 A C 0.206547 2.2286e-05
16:12635361 C G 0.103728 1.2728e-05
16:12635613 T C 0.138282 3.3894e-05
16:12639220 T C 0.049092 3.3770e-05
16:12640309 C T 0.940427 3.3787e-06
16:12641115 T C 0.033262 -4.8018e-05
16:12641495 A G 0.021084 -5.5601e-05
16:12641791 C T 0.355734 4.3462e-05
16:12641929 C A 0.026985 8.5642e-05
16:12643842 G T 0.058109 2.8488e-05
16:12644688 T C 0.024038 -3.0414e-05
16:12645652 T C 0.361703 2.4741e-05
16:12645979 A G 0.025219 1.1366e-04
16:12648059 A G 0.205625 -1.2456e-05
16:12649024 C T 0.084594 8.9558e-06
16:12649174 T C 1.243087 -4.4891e-07
16:12653960 G A 1.965050 3.5862e-05
16:12658746 G T 0.405690 3.4695e-05
16:12658854 T C 0.029062 -3.0678e-05
16:12659229 G A 0.295542 -4.0340e-06
16:12659427 A G 0.020218 -4.9744e-05
16:12661805 C G 0.028128 1.6649e-05
16:12662216 A G 0.055142 -3.8314e-05
16:12662395 A G 0.028790 2.0462e-05
16:12662448 A G 0.048076 1.9683e-05
16:12663424 G C 0.103114 4.4495e-05
16:12667366 A G 0.439491 7.7114e-05
16:12670495 A G 0.448258 7.7830e-05
16:12672013 A G 0.032873 9.8259e-05
16:12672787 G A 0.665597 -5.0635e-05
16:12675659 A C 0.472114 8.1015e-05
16:12676922 A G 0.215567 6.3720e-06
16:12682246 A G 0.890664 -4.9482e-06
16:12691653 T C 1.201980 1.9329e-05
16:12693346 C T 0.315195 3.5417e-05
16:12693610 C G 0.300482 -1.2251e-05
16:12693742 C A 0.218228 2.7563e-05
16:12694060 C T 0.887619 -4.9181e-06
16:12695882 A C 0.574157 2.9093e-06
16:12697211 G T 0.618368 1.3784e-05
16:12697590 T G 0.031260 -5.5097e-06
16:12704870 A G 0.031390 -4.2758e-05
16:12706689 C G 0.911511 -1.8099e-05
16:12707102 T C 0.138321 -5.3285e-05
16:12707379 G A 0.345968 5.9572e-05
16:12708711 T C 1.173602 -2.3403e-05
16:12712280 C A 1.781863 -5.1662e-05
16:12712348 C G 0.036015 -6.4235e-06
16:12712458 C T 0.203103 -1.1601e-05
16:12712483 C T 0.034885 2.5700e-05
16:12715788 T C 0.046226 -1.3179e-05
16:12718254 A G 0.223165 -9.5072e-05
16:12718443 G T 0.641789 2.0233e-05
16:12718845 C G 0.076233 -2.7472e-05
16:12719053 A G 0.981090 3.5953e-05
16:12719433 T C 0.131177 -8.2938e-05
16:12719621 C T 0.974255 2.6649e-05
16:12721243 A G 0.022133 2.9523e-05
16:12723062 A G 0.039455 -9.0670e-05
16:12723702 C G 0.026544 3.3419e-05
16:12725212 G A 0.254925 -1.2660e-05
16:12727894 T C 0.953972 1.9443e-05
16:12730018 A G 0.129739 -1.6383e-04
16:12733350 T C 0.061744 2.3892e-05
16:12733598 A G 0.090839 1.5304e-05
16:12734368 A G 0.828040 7.8951e-05
16:12742340 T C 1.270936 6.3202e-06
16:12743796 A G 0.036713 -1.2371e-04
16:12745733 C T 0.028524 1.5712e-07
16:12749375 C T 0.137221 1.7974e-05
16:12749495 A G 1.805086 4.1200e-06
16:12749601 A C 0.039342 -1.2084e-04
16:12753531 T C 0.044503 -2.5590e-05
16:12758966 C T 1.905860 2.3573e-05
16:12760767 G A 1.798737 1.0252e-04
16:12760911 T C 1.853169 6.2932e-05
16:12762543 C T 0.037660 -1.2135e-05
16:12763689 C T 0.060838 -3.1235e-05
16:12766292 C T 0.094081 -1.7132e-05
16:12769179 C G 0.053441 -4.7257e-05
16:12770901 A G 1.640958 2.8081e-05
16:12775675 T C 0.066116 8.6001e-05
16:12776281 G A 1.198471 1.7425e-05
16:12776837 A G 0.176345 2.9914e-05
16:12777101 G A 0.398624 -4.7472e-05
16:12777425 T C 0.043863 -1.7603e-05
16:12778076 A C 1.062886 4.4024e-05
16:12778817 A G 0.045557 4.2011e-05
16:12782117 C T 0.174586 -6.0569e-06
16:12786784 C T 0.272916 -5.5852e-05
16:12787460 G C 0.068781 7.3402e-05
16:12793839 A C 1.117691 -2.1755e-05
16:12795919 T C 0.033350 -1.4185e-04
16:12797011 G A 0.023071 7.0024e-05
16:12805932 C T 0.349899 2.8506e-04
16:12807752 T C 0.157305 6.3268e-05
16:12815954 A G 0.037518 -1.9568e-05
16:12817590 A G 0.031951 -3.8154e-05
16:12817902 T C 1.525789 5.4644e-05
16:12822280 G A 0.036839 3.0137e-06
16:12830658 C T 0.148201 4.8710e-05
16:12843226 A G 0.076110 2.4278e-07
16:12847439 T C 0.029218 1.6159e-05
16:12848389 A G 1.447739 -1.2114e-06
16:12850671 C T 0.386118 1.3347e-04
16:12851394 C T 0.036346 1.2546e-05
16:12852101 C G 0.780100 -1.4134e-05
16:12852522 G C 0.052075 3.6577e-05
16:12854120 A G 0.076308 -6.4502e-06
16:12860938 A G 0.081874 -3.9205e-05
16:12862007 C A 1.407946 1.1280e-05
16:12863749 C A 0.210068 1.3279e-04
16:12864818 A C 0.074828 1.7788e-05
16:12867710 G A 0.582019 9.5900e-07
16:12873738 T C 0.043834 -5.4876e-05
16:12873900 G C 0.580639 -9.4776e-07
16:12877538 C T 0.062094 1.5744e-04
16:12877695 C G 0.194125 -8.7079e-05
16:12878592 T C 0.887103 7.9973e-05
16:12879969 A C 0.125919 6.7490e-06
16:12897578 T G 0.345832 6.0336e-05
16:12904924 C T 0.346669 6.8359e-05
16:12908797 C T 0.276106 9.1861e-05
16:12918222 A G 0.135767 -6.8961e-05
16:12923603 T C 0.238673 -1.2263e-04
16:12926310 C T 0.076635 4.2959e-05
16:12926662 C T 0.121761 -2.9128e-05
16:12927912 G A 0.061569 3.9593e-06
16:12931918 A G 0.051156 3.1411e-05
16:12937051 C A 0.275103 -9.8106e-05
16:12937158 T C 0.035749 -1.9797e-05
16:12937472 C T 1.340986 -8.0496e-05
16:12942865 T C 0.770386 -2.9225e-05
16:12943523 C T 0.059404 -1.8343e-04
16:12953246 G A 0.292932 7.0175e-06
16:12960212 C T 0.329859 1.3742e-07
16:12960925 C A 0.059524 1.5193e-04
16:12961080 C T 0.157354 -9.0934e-05
16:12961740 A G 0.274503 -4.9474e-05
16:12962007 A C 0.079846 5.2850e-05
16:12963059 C T 0.199912 1.2603e-06
16:12966897 G A 1.203726 2.4760e-05
16:12967545 G A 0.847336 4.1264e-05
16:12987249 C T 1.096818 4.2010e-05
16:12988184 C T 1.718395 -1.4331e-05
16:12997617 G C 0.068917 -7.3264e-05
16:13002359 C T 1.735176 -1.8200e-05
16:13002387 T C 0.151668 1.0388e-05
16:13002616 A G 0.041646 -2.6886e-05
16:13004227 A G 1.482208 4.4128e-05
16:13005559 G A 0.252007 -1.3871e-04
16:13006160 T G 1.749856 -7.8163e-08
16:13006662 A G 0.646090 2.9147e-05
16:13007417 G A 0.087346 1.1557e-04
16:13008716 C A 0.259861 4.3106e-05
16:13010208 T C 0.079583 1.1738e-04
16:13012107 A G 0.628553 5.4236e-05
16:13014595 T C 0.055304 -2.0457e-04
16:13014847 C T 0.178354 -3.1546e-05
16:13029351 G A 0.201837 -2.3211e-05
16:13029998 C T 0.188390 -2.7115e-05
16:13033870 T C 0.049306 6.8185e-05
16:13038196 G A 0.676230 2.1457e-05
16:13039921 G A 1.219312 1.8286e-05
16:13040390 C T 0.095688 -1.7026e-05
16:13041527 G A 0.116584 -5.0709e-05
16:13045653 A C 0.034269 -3.8771e-05
16:13045815 T C 0.041770 -4.6335e-05
16:13055663 A G 0.028920 -2.9642e-05
16:13060803 T G 0.116276 1.4812e-05
16:13061611 A T 1.497058 1.3691e-05
16:13065719 G T 0.842279 2.8635e-05
16:13072919 G T 0.270991 -1.3309e-05
16:13074022 A G 0.052075 -3.0321e-06
16:13076341 T C 0.020909 2.6754e-05
16:13076934 C G 0.092783 -1.8924e-05
16:13087963 C T 0.248761 7.6028e-06
16:13089377 C T 0.079933 -1.5177e-05
16:13089402 T C 0.092669 -1.6063e-05
16:13090413 T C 0.030319 -1.1679e-05
16:13091642 T C 0.045207 5.3331e-05
16:13092100 G A 0.495610 4.7944e-05
16:13094541 T C 0.232110 -2.1309e-05
16:13101788 T G 0.075344 -3.2710e-05
16:13105153 G A 0.042084 -2.8828e-05
16:13107495 G A 0.028501 -5.7871e-06
16:13110382 C A 0.106464 5.0297e-06
16:13112549 T C 0.054373 -3.1631e-05
16:13114798 T C 0.130090 1.9791e-05
16:13115360 C T 0.972554 7.3213e-05
16:13115533 G A 0.221045 -5.2524e-06
16:13118648 A C 0.352589 -7.9081e-06
16:13120550 G A 0.066424 6.4807e-06
16:13123577 G C 0.054736 -3.1670e-06
16:13124152 A G 1.396715 -7.4551e-05
16:13124657 G A 0.032292 3.2754e-05
16:13128176 C A 0.061922 6.1343e-05
16:13128258 C T 1.491501 -7.5041e-05
16:13130642 A G 0.080952 2.4383e-05
16:13131088 A G 0.033318 1.0193e-05
16:13131494 T C 0.037028 -1.9695e-04
16:13136496 T G 0.061202 6.6739e-05
16:13139758 G A 0.158169 -7.6860e-05
16:13144869 A G 0.030766 -6.1393e-05
16:13145592 T C 0.034431 3.3315e-05
16:13147485 G T 0.054814 -8.3531e-07
16:13147675 G A 0.022964 -3.9945e-05
16:13149832 C T 0.113618 4.3116e-05
16:13150478 T C 0.043811 3.2081e-05
16:13152061 G A 0.158370 1.2950e-04
16:13156436 T G 0.334653 2.9449e-05
16:13168479 G T 0.020821 -2.8581e-05
16:13175200 A G 0.039105 1.6771e-05
16:13176483 A G 0.058612 -3.3163e-06
16:13178722 G C 1.374764 4.6937e-05
16:13190417 G A 0.031523 -5.2229e-05
16:13191252 C A 0.041351 8.8070e-05
16:13191689 G A 0.028433 3.7997e-06
16:13192515 G A 0.088278 -5.6995e-06
16:13195271 C A 0.548087 3.0761e-05
16:13195686 A G 0.061079 -3.9103e-05
16:13200051 A C 0.416998 -5.0035e-06
16:13204289 C G 0.103757 -6.0843e-05
16:13205436 T G 0.037170 -1.1530e-05
16:13210053 G A 0.035758 -2.0283e-05
16:13211409 A G 0.030848 -1.4527e-05
16:13212131 A G 0.035590 -9.1379e-05
16:13212464 A G 0.242091 1.0542e-05
16:13215678 G C 0.836453 -5.5355e-06
16:13216365 A G 0.034006 1.1055e-04
16:13217126 T C 0.117065 8.5334e-05
16:13224044 G A 0.147964 -3.2023e-05
16:13228713 A G 0.031769 8.8677e-05
16:13231842 G A 0.156809 3.0496e-05
16:13232313 T C 0.383408 6.4342e-06
16:13237467 T C 0.213749 4.2338e-07
16:13237922 C T 1.142657 -1.2475e-06
16:13238625 A G 1.693224 1.2559e-05
16:13239630 G A 0.111501 -2.7431e-05
16:13243860 G C 0.115854 1.1204e-04
16:13246303 T C 0.113647 -2.0163e-05
16:13246947 T C 1.050669 1.9880e-05
16:13248996 G A 0.062974 3.7404e-05
16:13253956 T G 1.548769 -6.1130e-06
16:13259668 T C 0.166458 -5.3311e-05
16:13262651 T C 0.887171 1.7176e-05
16:13265687 A G 0.106896 -1.4083e-05
16:13267266 T C 0.336802 5.9721e-05
16:13276377 G T 0.322495 -6.3176e-05
16:13278517 G T 0.146218 4.8504e-05
16:13283861 A G 0.269203 -4.3195e-05
16:13293647 C G 0.055820 1.6443e-04
16:13293754 T C 0.045460 1.0900e-04
16:13297254 G C 0.034765 9.2715e-06
16:13305559 T A 0.020968 3.7634e-05
16:13307517 G A 0.330817 -3.5939e-05
16:13309009 T G 0.452932 -5.1397e-05
16:13311526 G A 0.799017 -2.1210e-06
16:13312905 T C 0.126581 2.6281e-05
16:13314377 C T 0.328577 -6.1099e-05
16:13314698 A G 0.062279 -1.1370e-06
16:13316788 G A 1.224635 -3.3351e-05
16:13318479 G A 0.311615 -1.7561e-05
16:13318551 C A 1.439540 -3.7540e-05
16:13322176 C T 0.667687 6.9092e-06
16:13322280 C T 0.314585 3.6556e-05
16:13329719 C G 0.418657 -4.2464e-05
16:13330774 A G 0.193408 -9.2702e-05
16:13334465 C G 0.279086 3.6542e-05
16:13336485 G A 0.053461 8.3279e-05
16:13338546 A G 0.349944 9.6227e-05
16:13339235 G C 0.304604 1.4780e-05
16:13340565 T C 0.035992 4.6959e-05
16:13345984 G C 1.194765 2.3515e-05
16:13349182 A G 1.412136 -4.1137e-05
16:13349918 A G 0.037638 3.6813e-05
16:13351744 T C 0.059826 6.7504e-05
16:13352328 C T 0.301832 1.1928e-05
16:13357933 G A 0.334592 3.3959e-05
16:13358425 T C 1.038420 -7.0669e-06
16:13364255 G A 0.212535 -3.8140e-06
16:13380593 G A 0.397303 -8.9961e-05
16:13395579 T G 0.100151 4.8251e-05
16:13405302 A G 0.253750 2.7591e-05
16:13415503 G A 0.150989 7.4031e-07
16:13420996 A G 0.065713 2.9628e-05
16:13423538 G A 0.072883 -4.5147e-05
16:13424333 A C 0.043931 3.9184e-06
16:13426671 C A 1.350947 -6.8117e-05
16:13427979 G A 0.020211 2.2510e-05
16:13431379 C T 1.055700 9.8194e-06
16:13431956 A G 0.168146 6.0171e-05
16:13431992 A G 0.057972 -1.3276e-04
16:13435047 G A 0.020143 5.1924e-05
16:13435435 C T 0.036784 -1.0029e-04
16:13440344 C T 0.107678 3.0021e-05
16:13443182 T C 0.047761 3.7621e-04
16:13443847 A C 0.021587 4.6460e-05
16:13444850 T C 0.351697 -1.5452e-04
16:13452336 A C 0.374576 -4.4729e-08
16:13453438 G A 1.618650 1.5026e-05
16:13458449 G A 0.085178 1.5891e-05
16:13464430 C T 0.027959 1.7365e-05
16:13484959 A G 0.948918 6.8219e-05
16:13489294 G T 0.032195 3.1269e-06
16:13490416 T C 0.026115 2.1136e-05
16:13492809 T C 0.038618 5.6796e-05
16:13494128 G A 0.053412 6.0206e-06
16:13494541 G A 0.364819 -3.0434e-05
16:13495489 A G 0.203392 1.0539e-04
16:13498042 A G 0.026368 4.4252e-05
16:13511022 A G 0.045372 2.6473e-05
16:13516748 A G 0.407072 4.3600e-06
16:13516923 T C 0.042068 4.8347e-05
16:13517823 A C 1.404268 2.9324e-05
16:13529662 T G 0.529009 5.0953e-06
16:13539137 T C 0.043172 3.8028e-05
16:13543550 T C 0.034791 6.2849e-05
16:13545593 C T 0.815372 9.9901e-06
16:13547643 C T 0.167445 7.6228e-05
16:13548104 G T 0.028855 -4.4878e-05
16:13562466 A G 0.025989 -1.4034e-05
16:13565574 G A 0.579831 -1.0306e-04
16:13577210 G A 1.633467 -7.0773e-06
16:13594666 A G 0.026898 1.8914e-04
16:13594882 T C 0.027031 9.3719e-05
16:13596038 G A 0.707739 -8.6957e-05
16:13599365 A G 0.567747 -7.3129e-06
16:13616796 C T 0.382512 -9.6830e-05
16:13621025 A C 0.052458 -1.0111e-04
16:13626052 C T 0.110154 3.7273e-06
16:13630342 G C 0.034064 -8.9923e-05
16:13634143 T A 0.226106 4.7724e-05
16:13634314 A G 0.150084 -2.2970e-05
16:13639660 A G 1.609328 -1.5543e-05
16:13643566 T C 0.770564 -1.1974e-05
16:13648792 A G 0.065428 3.1746e-05
16:13650784 A G 1.537445 1.8568e-05
16:13656885 G A 0.915705 3.2902e-05
16:13660918 T G 0.720774 7.7175e-06
16:13664186 A G 0.062477 3.6545e-05
16:13672982 T C 0.117749 4.9264e-06
16:13675795 G A 0.675185 -2.3263e-05
16:13678557 T C 0.198955 3.0267e-05
16:13681496 C T 0.059323 -1.1188e-05
16:13692488 G A 0.122654 -1.2513e-05
16:13706979 A G 0.230377 -3.1245e-05
16:13707519 A G 0.030591 2.5678e-04
16:13708865 G A 0.915208 4.7636e-06
16:13718913 C A 0.150210 -3.3951e-05
16:13736694 C T 1.378322 -1.7876e-05
16:13740476 T C 0.198020 -2.5748e-04
16:13752485 T C 0.056658 1.2363e-05
16:13753149 T C 0.104695 6.4118e-05
16:13753384 A G 0.447924 -3.6316e-05
16:13762811 G A 1.973683 2.5763e-05
16:13766080 A G 0.373463 -2.3104e-05
16:13767933 G A 0.060881 9.3886e-06
16:13780874 T C 0.051182 3.1045e-05
16:13784003 T C 0.050741 9.3024e-06
16:13795867 C T 0.343118 -1.1045e-05
16:13797041 T G 0.726484 -2.6597e-05
16:13800709 C A 0.040559 1.8154e-05
16:13804563 T C 0.187196 -2.9126e-05
16:13806384 G C 0.377812 -7.5165e-05
16:13806433 T C 0.296269 6.4000e-05
16:13809961 A G 0.125396 1.5877e-05
16:13810926 A C 0.371557 -7.7835e-05
16:13810985 G C 0.175426 1.9527e-05
16:13811042 G A 0.909135 6.0683e-05
16:13813152 T C 0.198335 -2.3267e-05
16:13813390 C T 0.028611 -3.2616e-06
16:13814182 A C 0.705266 1.0323e-04
16:13817307 A G 0.048764 6.7813e-05
16:13819464 A G 0.022594 -2.8997e-05
16:13820685 G T 0.399026 2.9622e-04
16:13828600 T C 0.159211 -4.0020e-05
16:13832054 A G 0.031010 6.3593e-05
16:13837476 C T 1.506477 2.1009e-05
16:13847886 T C 0.170025 -1.6686e-05
16:13851161 T C 1.251611 3.4033e-05
16:13852368 G T 0.045135 -3.7937e-05
16:13853672 A G 0.074026 -3.8432e-06
16:13859457 A C 1.894844 -1.6518e-05
16:13861487 T C 0.093526 3.3795e-05
16:13868357 C T 1.895883 2.5447e-05
16:13873966 G A 0.245830 -5.3083e-06
16:13875363 C T 0.137906 1.4321e-05
16:13877198 C G 1.272176 2.7964e-05
16:13887537 G A 0.082442 -5.3751e-05
16:13888980 G T 0.810153 -5.9323e-06
16:13890344 C G 0.173229 -2.2864e-05
16:13890819 T G 0.596449 -4.1811e-06
16:13894030 G A 0.474363 7.4128e-05
16:13894256 C T 0.072874 2.9118e-05
16:13894417 T C 0.605057 1.8035e-06
16:13895574 G A 0.050426 5.7552e-05
16:13896233 T C 0.076717 -1.7931e-05
16:13896880 G T 0.324127 1.2866e-05
16:13898369 T C 0.028040 -4.4077e-05
16:13900989 A G 0.070111 4.5641e-06
16:13902782 A G 0.048540 -2.1493e-05
16:13905433 G A 0.027501 1.3893e-05
16:13908288 C T 0.174060 -1.2074e-05
16:13909521 T G 0.126344 -8.8543e-08
16:13912461 T C 0.213119 -4.8393e-05
16:13912680 G T 0.574232 -3.5039e-05
16:13916334 A G 0.240436 4.4639e-05
16:13917080 G C 0.243386 -1.1576e-05
16:13920714 T C 0.332810 -5.2391e-05
16:13922331 G T 0.041380 -2.9411e-06
16:13922496 A G 0.407757 -1.4716e-05
16:13923020 A G 0.170262 -8.6070e-06
16:13933302 T C 1.915844 3.2305e-06
16:13941352 T C 1.426102 -1.1230e-05
16:13949528 A C 0.174537 -8.7970e-06
16:13949650 C T 1.727733 -1.6527e-05
16:13952766 C T 0.168396 -1.3678e-05
16:13954217 T C 0.035547 -5.2653e-05
16:13956169 G T 0.159084 4.6098e-06
16:13957286 C G 0.118587 3.2969e-05
16:13966386 T C 1.744965 -5.3656e-06
16:13966742 A G 0.033600 4.6677e-05
16:13968029 C A 0.150275 1.3115e-06
16:13976267 A G 0.023392 8.5486e-05
16:13976356 C T 1.526834 4.4443e-05
16:13979558 T C 0.190802 -7.3439e-06
16:13980581 C A 0.218549 1.0942e-05
16:13980739 G A 0.144352 2.0721e-05
16:13981776 G A 0.083185 -6.2271e-05
16:13982844 G C 0.044402 -2.1082e-05
16:13984366 G A 0.055061 2.3220e-05
16:13985508 A G 0.074305 3.1561e-04
16:13986424 T C 1.941430 1.3054e-04
16:13986590 C G 0.087194 -8.4676e-05
16:13987719 C T 0.769938 -1.4448e-05
16:13988334 A G 0.091702 8.9960e-05
16:13988520 G A 0.366293 1.2991e-05
16:13988639 C A 0.794057 -1.0493e-05
16:13989720 G T 0.405073 1.1738e-05
16:13993590 T C 0.828222 -6.4378e-05
16:13996140 G A 1.325809 1.6287e-05
16:14000394 T C 0.695370 -1.9716e-05
16:14003151 A G 0.034324 -1.6776e-05
16:14005751 C T 0.548250 -1.0543e-04
16:14009266 C G 0.075577 2.7503e-05
16:14013077 C T 0.051627 -5.0019e-05
16:14014055 T C 0.053681 3.9345e-06
16:14015577 G C 0.152654 7.0552e-05
16:14026007 A G 1.965861 8.5657e-05
16:14029033 A G 0.155196 9.0885e-05
16:14038174 A G 0.707253 -3.0043e-05
16:14038201 G A 0.038157 -8.5738e-06
16:14042077 G A 0.035135 2.1215e-06
16:14042108 A G 0.028485 -2.0606e-05
16:14043151 C T 0.022305 3.2381e-05
16:14045399 A G 0.578864 2.8738e-06
16:14046005 T C 0.124634 -1.0928e-04
16:14050948 A T 0.029734 -1.3005e-05
16:14051918 C G 0.035810 -3.9920e-05
16:14067361 A G 0.492270 -2.9521e-05
16:14071253 A G 1.501229 -2.6544e-05
16:14075811 T C 0.046836 2.6994e-05
16:14078419 G T 1.551132 -5.4659e-05
16:14085697 T C 0.032802 -3.4946e-05
16:14087955 T C 0.093517 -6.9358e-05
16:14091796 A G 1.210081 4.6156e-06
16:14093584 C T 0.052786 -3.0423e-05
16:14094867 G A 0.434775 4.6369e-05
16:14103822 T C 1.014664 -8.2415e-05
16:14107728 G A 0.202415 -1.7285e-05
16:14110014 A G 0.056340 -3.2670e-05
16:14114984 G A 0.034872 -1.6562e-05
16:14117955 C T 0.891112 -1.9695e-05
16:14122666 C A 0.786257 4.0298e-05
16:14125380 T C 0.142664 4.4403e-05
16:14126422 C A 0.503916 6.4549e-06
16:14128075 G A 1.825800 1.3866e-05
16:14129254 G A 0.040445 7.6423e-05
16:14131061 T C 0.127350 -1.8956e-05
16:14131534 T G 0.168588 -1.2859e-05
16:14139016 A G 1.795388 2.9864e-05
16:14140929 T C 1.211944 -9.0331e-05
16:14140988 G A 0.111745 -5.0575e-05
16:14142391 T G 0.157610 1.4072e-05
16:14144049 C T 0.037625 1.0957e-05
16:14144788 T C 0.346776 -5.6772e-06
16:14146761 A C 0.083065 2.8095e-05
16:14148480 T G 0.389597 -1.6711e-05
16:14151185 A G 0.123277 -1.2238e-04
16:14173036 A G 0.077918 1.4300e-05
16:14175880 G A 0.137247 5.6125e-07
16:14178623 A G 0.027712 -5.6564e-05
16:14191255 T G 0.037660 2.1213e-05
16:14209588 T C 0.074286 -4.4087e-05
16:14215588 T C 0.092085 -6.7908e-05
16:14240303 G T 0.068112 7.4991e-05
16:14240940 A G 0.143170 -9.2851e-06
16:14258018 G A 0.036443 5.0968e-07
16:14263799 T C 0.123546 4.7322e-05
16:14276975 T C 0.097045 -8.2366e-05
16:14280249 C T 0.067762 -2.8548e-05
16:14289154 C T 0.474811 -1.1656e-05
16:14299272 G C 0.859060 8.7375e-06
16:14308663 C T 1.836323 -1.6142e-05
16:14309961 C G 0.025612 2.1229e-05
16:14311652 G C 0.031273 -1.3461e-04
16:14313033 C T 0.119707 1.9252e-05
16:14319884 A G 0.059118 -8.9029e-06
16:14327243 A G 0.035190 5.6099e-05
16:14334126 A C 0.026664 -9.8496e-05
16:14342664 T C 0.113248 2.8465e-04
16:14346000 T G 0.033892 -4.5595e-05
16:14349127 C G 0.102809 -2.8046e-05
16:14368140 G T 0.180529 -1.6871e-05
16:14376243 A G 0.557481 4.0888e-05
16:14377573 C T 0.764797 -2.3217e-05
16:14377712 G C 1.214281 1.6225e-06
16:14382615 A G 0.021763 2.2922e-05
16:14383371 G A 0.037498 -2.3389e-05
16:14401962 A G 1.160188 5.8957e-06
16:14409658 A G 1.249890 -3.2206e-05
16:14410658 T C 0.302339 4.2407e-05
16:14412427 C G 0.037128 -4.3742e-05
16:14414329 T C 0.040952 -9.0618e-05
16:14419038 T C 0.065726 -1.0808e-04
16:14429960 T C 1.340749 -6.5146e-05
16:14430532 A C 0.538464 -2.3779e-05
16:14433033 T C 0.204515 -4.9257e-05
16:14434845 A G 0.075396 6.7714e-06
16:14442631 C T 0.331534 -1.0914e-05
16:14450654 C T 1.523144 6.1845e-06
16:14451354 T C 0.096201 -2.5749e-05
16:14456707 C T 0.344167 1.3680e-05
16:14457007 G A 0.734988 1.5297e-05
16:14462297 G A 0.496535 -2.6319e-05
16:14464421 C A 0.109852 2.1625e-05
16:14464538 C T 0.103342 -1.1504e-05
16:14464656 A C 1.302449 6.3285e-05
16:14467120 A G 0.832733 5.9479e-05
16:14469827 A G 0.331583 -5.7744e-05
16:14471228 A G 0.800415 8.2274e-06
16:14471261 A G 0.279673 1.6999e-05
16:14472249 G A 0.061559 5.6209e-05
16:14472370 A G 0.032928 -6.4352e-07
16:14472870 A G 1.220124 1.2340e-05
16:14480035 T C 0.305094 -3.7631e-06
16:14483486 C T 0.047002 1.0720e-05
16:14484114 A G 0.022652 3.7643e-06
16:14492413 A G 0.645882 -3.4769e-05
16:14493575 A G 0.577634 5.0546e-05
16:14493828 G C 0.404450 -1.9251e-05
16:14510543 C T 1.739756 -3.0265e-05
16:14512564 T C 0.039449 -2.0226e-06
16:14514905 T C 0.080449 -1.3031e-05
16:14520518 T G 0.259706 3.9607e-05
16:14531172 T C 0.028332 -1.0258e-04
16:14541727 T G 0.196508 2.0142e-06
16:14543776 A G 0.281046 3.5308e-05
16:14549915 T C 0.412701 -1.9847e-05
16:14556167 G A 0.077505 -8.3723e-05
16:14581567 C G 0.097337 -4.7952e-05
16:14591349 G A 0.179536 -3.3551e-05
16:14611424 G A 0.044399 1.3834e-04
16:14643231 A G 0.033710 5.1556e-05
16:14650645 G A 0.041017 -9.6694e-05
16:14660372 C T 0.206251 -1.9477e-05
16:14665794 A G 0.069508 3.5952e-05
16:14697357 T C 0.462685 -3.3032e-05
16:14699185 C T 0.084844 3.5339e-05
16:14703673 A C 0.108888 2.7717e-05
16:14705001 C G 0.778185 -9.2897e-06
16:14706369 T C 0.083046 9.0194e-05
16:14707566 G T 0.025025 -1.3082e-04
16:14710811 T C 0.078356 5.8950e-05
16:14735178 G A 0.052020 -3.7231e-05
16:14742400 G T 0.746461 -3.0232e-05
16:14755908 A G 0.043464 2.5075e-05
16:14759768 G A 0.191136 -2.4608e-05
16:14761719 A G 0.037057 6.7049e-05
16:14777392 A G 0.106909 -2.0573e-05
16:14777773 T G 0.102105 1.8439e-06
16:15127986 C T 1.691757 -6.6231e-05
16:15128416 G A 0.509554 -8.6126e-05
16:15129940 T C 0.817027 -7.8383e-06
16:15130510 T C 0.048037 -7.1204e-06
16:15131974 T G 0.590259 -7.2862e-05
16:15132364 C T 0.031357 -3.2021e-05
16:15140211 T C 0.609302 -9.3000e-05
16:15143185 T C 0.069612 -2.9079e-04
16:15148646 A C 0.595099 -1.5244e-05
16:15151451 A G 0.050465 3.7078e-04
16:15153389 T G 1.494756 -8.4856e-05
16:15153717 C T 1.688323 -7.0792e-05
16:15154075 A G 0.024522 -9.4294e-05
16:15154898 C T 0.205515 -2.6267e-05
16:15155407 A G 0.192856 3.6629e-05
16:15166891 C T 0.222983 2.3925e-05
16:15168760 C T 1.184644 -7.9412e-05
16:15170452 A C 0.220182 2.8481e-05
16:15185186 T C 0.047310 -1.3299e-05
16:15194989 C G 0.074344 2.0690e-04
16:15288094 C A 0.126516 1.1846e-05
16:15381348 G T 0.149866 -1.6484e-05
16:15388638 T C 0.809549 1.0783e-05
16:15484868 A G 0.053714 1.4033e-05
16:15490473 A G 0.103916 -4.2583e-05
16:15496158 T C 0.262627 5.4507e-05
16:15497554 G A 0.272306 -2.5807e-05
16:15499057 C T 1.243496 -3.9863e-05
16:15504781 T G 0.049741 5.7859e-05
16:15511301 G A 0.029004 8.2751e-06
16:15512513 C T 0.037628 -1.9438e-05
16:15517042 G A 0.684471 1.0979e-04
16:15533024 T C 0.062377 -1.2000e-05
16:15533061 G A 0.057453 2.4630e-05
16:15538038 T C 0.036038 -1.5749e-04
16:15539901 G T 1.785128 4.9902e-05
16:15545021 G A 0.166653 -3.7541e-05
16:15548857 T C 0.045927 6.8989e-05
16:15557623 G A 0.748857 -4.5093e-06
16:15561316 G A 0.025599 5.6153e-06
16:15572456 A G 0.041776 -5.8073e-05
16:15580394 G A 0.063010 2.2938e-05
16:15591724 C A 0.084672 -9.2274e-06
16:15594211 G T 0.105773 1.8925e-05
16:15624663 T C 0.220296 -1.0991e-04
16:15626960 G A 0.509995 -2.6135e-05
16:15628038 A G 1.413545 5.1419e-06
16:15640815 C G 0.374083 -1.4108e-05
16:15644738 T G 0.144920 -1.6175e-05
16:15644922 G A 0.079878 -1.7345e-06
16:15653929 A G 0.922488 2.3899e-05
16:15661724 G A 0.051176 1.1340e-05
16:15666514 T C 0.059375 1.7483e-04
16:15680642 T C 0.392282 9.7613e-06
16:15681611 T C 0.063357 -5.7337e-06
16:15689721 G A 0.183391 8.8696e-06
16:15694484 A G 0.108859 -1.3432e-04
16:15699444 A C 0.064405 -1.3185e-05
16:15702060 T C 0.165936 4.4656e-06
16:15703960 A G 0.166958 -5.1352e-06
16:15707967 C T 0.187212 -5.6741e-05
16:15709984 T C 0.032367 1.2443e-05
16:15715932 A G 0.044305 5.3648e-05
16:15717623 A G 0.056009 3.1507e-05
16:15719840 C A 0.028702 -2.0705e-05
16:15730655 C T 0.030409 -4.0424e-05
16:15731277 C T 0.455879 -1.3359e-05
16:15734149 G A 0.921992 2.1360e-05
16:15784303 C T 1.261075 2.2071e-05
16:15784529 G A 0.082017 3.3835e-05
16:15785049 T C 0.023970 1.9742e-05
16:15789748 G T 0.149837 2.5861e-05
16:15790607 T C 0.082815 -2.0635e-05
16:15793639 T C 0.027459 3.1640e-05
16:15800027 C T 1.316247 2.5056e-05
16:15802208 A G 0.024733 -1.7689e-06
16:15803657 A G 0.048281 2.2224e-04
16:15806918 G A 0.192473 -1.8856e-05
16:15810058 A G 0.061020 7.5147e-05
16:15810211 A G 0.572495 -1.8290e-05
16:15812581 C G 0.028624 1.2589e-05
16:15818842 G A 0.137432 2.1801e-06
16:15819055 A G 0.028981 2.4137e-05
16:15820863 T C 0.579373 -1.5716e-05
16:15822800 T C 0.119710 -1.8936e-05
16:15823364 A G 0.109090 -4.3021e-06
16:15828759 A G 0.064341 -4.0704e-05
16:15839034 A G 0.696947 -5.9664e-06
16:15843359 A G 0.078034 -5.0122e-05
16:15850204 G A 0.849907 1.2204e-05
16:15853596 G C 0.766429 4.4467e-06
16:15858791 A G 0.296409 -1.1848e-05
16:15869466 T C 0.700002 1.0947e-06
16:15873593 T C 0.399387 -1.0317e-05
16:15876471 C T 0.420591 4.2250e-05
16:15876979 A G 0.086538 -2.4380e-05
16:15879890 T C 0.046603 7.7812e-05
16:15880749 C T 0.253282 -9.9836e-06
16:15880797 A C 0.036369 5.3646e-05
16:15882857 A G 0.254370 -1.1808e-05
16:15885171 A G 0.049501 -2.8374e-05
16:15887128 T C 0.035382 9.9191e-05
16:15888336 C T 0.721904 -8.2856e-05
16:15890890 T G 1.193976 -3.7735e-05
16:15892160 T C 0.151307 -3.7611e-05
16:15894632 G A 0.042130 7.3356e-05
16:15896110 A G 0.230851 1.9043e-05
16:15904226 C T 0.217173 -1.6015e-05
16:15904695 C T 0.273893 -2.9897e-04
16:15905233 T C 0.144189 -2.1272e-05
16:15908129 G T 0.833142 -1.0537e-04
16:15908483 A G 1.875856 1.8880e-04
16:15912814 A G 0.215112 -2.6601e-06
16:15915948 A C 1.787381 7.5800e-05
16:15916059 T C 0.070767 9.4917e-05
16:15918096 T C 0.811714 -4.6202e-05
16:15920502 T C 0.371074 -1.9468e-04
16:15921675 T C 0.053052 3.4551e-05
16:15921833 T C 0.035070 7.1278e-05
16:15923227 C G 0.104825 9.2275e-05
16:15927353 A G 1.517467 2.8388e-05
16:15931370 T G 0.060881 -1.4575e-05
16:15932374 T C 0.583684 9.7319e-06
16:15943601 A G 0.288638 3.3633e-05
16:15944333 T C 1.223687 2.7962e-05
16:15948359 T G 0.479131 -1.6921e-05
16:15953496 A G 0.109327 -1.4825e-05
16:15954664 G T 0.056161 -2.5664e-05
16:15957309 T C 0.903306 1.0638e-05
16:15960226 C T 0.840841 -6.9952e-06
16:15961866 C T 0.086434 6.2312e-05
16:15962510 T C 0.110271 9.3325e-06
16:15965463 G A 0.026690 1.6710e-05
16:15966210 C A 1.749061 1.6312e-05
16:15968594 A G 0.191756 -1.3497e-05
16:15980702 A G 0.311359 2.0754e-05
16:15986239 T C 0.087087 4.5878e-07
16:15991449 G T 0.532316 -1.9971e-05
16:15996525 T C 0.629627 1.0375e-05
16:15999132 T C 0.130667 -9.7892e-06
16:16001084 T C 1.453785 1.0568e-04
16:16003469 A G 1.249501 4.7473e-05
16:16005568 T C 0.398614 7.7771e-06
16:16006637 T C 0.161544 3.4720e-05
16:16016391 G A 0.163164 -1.1344e-05
16:16018589 T C 0.178283 4.0751e-06
16:16020188 A C 0.048913 8.0905e-05
16:16025750 C T 0.232217 -2.4599e-05
16:16030411 T C 1.470099 -2.7657e-05
16:16041768 A G 1.381304 -3.5835e-05
16:16047542 C T 0.230046 3.2740e-06
16:16047825 C T 0.240332 1.4273e-05
16:16048540 T C 0.029397 -1.4475e-06
16:16048587 T C 1.893465 -5.0680e-06
16:16049633 G T 1.444246 -3.9575e-06
16:16052638 A G 0.039819 2.5374e-05
16:16054650 A G 1.408708 -6.2243e-05
16:16060994 T C 0.388711 2.1872e-05
16:16066040 A G 1.456427 -2.8771e-05
16:16070948 A G 0.042042 4.4564e-05
16:16073437 C A 0.292527 3.6453e-05
16:16073656 A G 1.727253 3.5575e-06
16:16077287 A G 1.756536 2.2251e-05
16:16080126 A G 0.049335 6.9710e-06
16:16081123 A G 0.092374 -6.6315e-05
16:16082128 C G 1.743339 -1.3256e-05
16:16086833 T C 0.135825 5.8914e-06
16:16088201 C T 0.237871 6.2080e-05
16:16095952 C G 1.838917 -3.3321e-05
16:16096788 A G 0.178734 4.6559e-05
16:16097975 G A 1.205982 -6.0271e-05
16:16104489 C T 0.335507 2.6433e-04
16:16108894 A G 1.407851 1.2848e-05
16:16112881 T G 0.094029 -7.5403e-06
16:16114507 C T 0.169224 2.2075e-04
16:16114767 C T 0.180142 4.7204e-05
16:16117683 G T 1.821276 -1.2838e-05
16:16119024 G A 0.317211 -2.2949e-05
16:16132331 T C 0.029666 -6.5897e-05
16:16138322 C T 0.599146 2.3756e-05
16:16141566 G C 0.481702 2.9524e-05
16:16141823 C T 0.468151 9.5251e-06
16:16142079 T G 0.027440 -5.4610e-05
16:16142944 G C 0.295234 2.1010e-05
16:16148252 T C 0.045148 2.5164e-04
16:16148625 C T 0.280644 1.1451e-05
16:16155103 C A 0.396456 6.1231e-06
16:16156634 C A 0.212022 -3.6386e-05
16:16160471 T C 0.145497 4.1159e-05
16:16162039 T C 0.213454 -1.5705e-05
16:16167812 T C 0.255282 2.1351e-05
16:16170477 T G 0.115938 2.9352e-05
16:16171442 T C 0.226599 -2.4574e-05
16:16173221 T C 0.024528 5.7786e-05
16:16173232 T G 0.106655 2.3523e-05
16:16177275 A G 0.021016 -5.4931e-05
16:16179004 G A 0.032636 6.9284e-05
16:16181778 G A 0.044892 6.0555e-05
16:16184232 G C 1.711264 -1.0684e-04
16:16195257 A G 0.063792 8.9522e-06
16:16204758 C A 0.612035 -1.1762e-05
16:16205143 G A 1.048670 -1.2942e-05
16:16205501 C T 0.781655 2.6904e-05
16:16205741 C G 0.062847 -2.7113e-05
16:16205865 G A 1.040673 2.1243e-06
16:16213872 A G 0.092523 3.0960e-06
16:16214255 G T 0.082085 -1.6505e-06
16:16220690 G A 0.094130 -8.2391e-07
16:16220858 T C 1.350902 1.9760e-05
16:16224312 A G 0.048105 1.1062e-04
16:16224432 G A 0.065541 2.3343e-05
16:16225971 A G 0.744809 1.0182e-04
16:16227943 A G 0.398053 -3.9059e-05
16:16230290 A G 0.845736 2.2323e-05
16:16232976 T C 0.052442 5.0753e-05
16:16236431 A G 0.109450 5.6949e-05
16:16236650 C T 0.327801 -1.6221e-05
16:16238584 A G 0.317438 -2.5320e-05
16:16244584 T C 0.024466 2.1121e-05
16:16249190 G C 0.454889 -2.2540e-05
16:16250356 A C 0.180685 -6.9665e-05
16:16251259 A G 0.129600 4.0791e-05
16:16251599 T C 0.574122 -9.8388e-06
16:16253796 A G 0.033584 -1.7297e-05
16:16255424 A G 0.035726 6.3918e-06
16:16257410 A C 0.294909 2.4433e-05
16:16259596 A G 0.053756 7.2185e-05
16:16263662 T G 0.034301 7.2810e-06
16:16276292 C T 0.029738 7.4232e-05
16:16276345 T C 0.028517 8.7552e-05
16:16276964 T C 0.123550 7.4635e-06
16:16278869 C G 1.008767 -5.6169e-05
16:16280776 C G 0.346406 8.4935e-06
16:16281007 G A 1.018118 -6.3991e-05
16:16282307 A G 0.666116 -1.5099e-04
16:16284360 T C 0.050439 4.6706e-05
16:16284809 G C 1.969321 -1.0373e-04
16:16288356 A G 1.417722 5.6119e-07
16:16289532 C T 1.322121 -3.3313e-05
16:16290343 T C 0.368117 1.9494e-05
16:16291099 G A 0.792041 -2.3864e-05
16:16291971 T C 0.709684 -5.5571e-08
16:16292323 A G 0.862059 5.0855e-05
16:16294465 C T 1.542326 2.8147e-05
16:16302586 C T 0.103625 -6.2870e-05
16:16305355 G A 0.078875 -2.1035e-04
16:16632593 A C 0.107220 -2.6603e-04
16:16633361 T G 0.673114 -5.4671e-06
16:16831091 A G 0.496772 -2.3586e-05
16:16857605 A G 0.137023 7.3422e-06
16:16860140 T C 0.045041 1.6678e-04
16:16868700 T C 0.402181 -7.0074e-06
16:16872161 A G 0.513306 -4.1904e-06
16:16872439 G C 0.442114 2.6572e-05
16:16874968 G A 0.463127 -3.6895e-05
16:16877846 T C 0.217884 2.6621e-05
16:16878099 A C 0.218069 4.9041e-05
16:16891892 G A 0.044717 -1.3153e-04
16:16901527 G A 0.026404 -7.4322e-05
16:16901637 A G 0.035960 -6.6691e-05
16:16904910 T C 0.068667 4.6320e-05
16:16906562 G T 0.241010 -4.1261e-05
16:16907870 T C 0.869716 -2.1014e-05
16:16909362 C T 0.799234 -4.9896e-06
16:16910133 A G 1.512436 -2.7508e-05
16:16911160 G A 0.458310 8.5105e-05
16:16916650 T G 0.128649 -8.7972e-05
16:16920941 G A 0.727126 -6.2778e-05
16:16923203 T C 0.075665 5.6285e-05
16:16932384 C T 1.970370 1.9033e-05
16:16944939 T C 0.020348 -2.7826e-05
16:16946521 T G 0.067807 6.0052e-05
16:16946710 T C 0.342998 1.2731e-05
16:16948041 G T 0.026748 6.3014e-05
16:16951680 C T 0.322300 -4.1725e-05
16:16954282 G A 1.372937 -7.7699e-07
16:16956275 G A 0.020370 7.5347e-05
16:16957346 A G 0.140109 6.1102e-07
16:16957482 C T 1.105627 -1.6235e-05
16:16958214 C A 0.255830 9.8048e-05
16:16958419 A T 0.825463 -2.0221e-05
16:16958823 C G 0.801233 -1.6414e-05
16:16959510 G A 0.786809 1.3552e-05
16:16960488 T G 0.728804 -5.2579e-06
16:16960613 A G 1.911608 -2.5570e-05
16:16966576 T C 0.130943 -2.1477e-05
16:16972725 C T 0.231526 1.4148e-04
16:16974626 C T 0.426232 1.3813e-05
16:16978267 T C 0.032110 -6.5078e-05
16:16978886 C T 1.662370 5.3993e-05
16:16979021 G A 0.161544 -2.6074e-05
16:16982154 T C 1.237953 2.1766e-05
16:16983290 A G 0.027073 -4.3121e-04
16:16987923 A C 1.537071 1.6488e-05
16:16991041 G A 0.042377 5.5504e-05
16:17005275 A G 0.132118 1.8262e-05
16:17005289 G C 0.044493 -4.5990e-05
16:17008909 G A 0.735001 -1.4602e-05
16:17011375 T C 0.037385 -7.9034e-05
16:17013774 C T 0.107587 -8.6662e-05
16:17017421 T C 0.466632 -1.1122e-05
16:17022123 G A 0.077161 1.8109e-05
16:17023221 A C 0.614625 -1.0923e-05
16:17025608 G A 0.243535 -1.1971e-04
16:17025721 G A 0.204009 -1.1591e-04
16:17037270 C T 0.143112 2.7057e-05
16:17038046 A G 1.582801 1.4779e-05
16:17044460 G A 0.039040 -1.7431e-05
16:17046172 A G 0.740544 2.3651e-04
16:17047268 T C 0.027625 2.4534e-05
16:17049691 G A 0.023285 1.1918e-04
16:17051165 T G 0.623554 -1.4041e-05
16:17054831 A G 0.055087 4.0073e-04
16:17057220 T C 0.034785 8.3678e-06
16:17057578 C T 0.114030 -1.4071e-06
16:17062146 G T 0.036742 1.4767e-06
16:17078467 C T 0.792989 -1.2006e-04
16:17093101 T C 0.073513 -2.9941e-05
16:17106226 A G 0.156027 -5.5409e-05
16:17106553 A G 0.134338 -6.0883e-05
16:17107897 C T 0.046525 -3.0394e-05
16:17112908 T C 0.141008 2.7581e-05
16:17124436 T C 0.159717 -1.4209e-04
16:17125820 T C 0.063493 5.4602e-05
16:17134274 C T 0.042081 -5.2966e-05
16:17135493 C T 0.384498 -2.6262e-05
16:17135795 C T 0.731972 2.5943e-05
16:17163100 T C 0.106292 4.8591e-05
16:17166305 G A 0.356728 4.3702e-05
16:17166564 A G 0.311599 -1.0905e-05
16:17167361 T C 0.052649 -2.1634e-05
16:17178205 G A 0.294533 2.6303e-05
16:17178298 A G 0.324114 2.1534e-05
16:17192434 C T 1.062039 -3.3910e-05
16:17197534 T C 0.116737 -2.5691e-04
16:17201196 G A 0.409802 -2.0479e-06
16:17201896 T C 0.384803 -4.9711e-06
16:17204484 G A 0.122394 1.6339e-04
16:17205544 G C 0.462711 -1.5047e-05
16:17214305 T G 1.440682 6.2986e-05
16:17220788 C A 0.064912 2.8688e-05
16:17221901 G A 0.962278 6.7216e-05
16:17227467 A G 0.043149 3.3550e-05
16:17234040 T C 1.300161 1.5591e-05
16:17240797 G A 0.021701 2.1171e-05
16:17241182 G T 0.135192 -2.7491e-05
16:17246435 C G 0.114578 5.6026e-06
16:17247168 A G 0.565313 -5.9923e-05
16:17248016 C A 1.828222 -2.2265e-05
16:17249695 T C 0.054068 -2.9375e-05
16:17250663 T C 0.070991 -1.3428e-04
16:17253640 T G 0.343261 1.2474e-05
16:17256597 A C 0.618371 2.6207e-05
16:17267656 G A 0.201883 9.1255e-06
16:17270944 G A 0.702559 -1.2157e-05
16:17273448 C T 0.381545 -8.8923e-06
16:17275427 T C 0.791525 -1.1981e-05
16:17278194 G A 0.329200 6.1722e-06
16:17280770 G A 0.328730 -1.6010e-05
16:17284831 G T 0.584644 -6.1800e-06
16:17294348 A G 0.059053 3.5816e-05
16:17310164 A G 1.560317 3.9455e-05
16:17313288 G A 0.750515 1.9716e-05
16:17316975 G A 0.066885 -3.6511e-05
16:17323672 C T 0.381441 1.9388e-05
16:17324222 G T 0.291355 -5.2374e-06
16:17325433 C T 1.600279 7.5321e-05
16:17328754 T C 0.144670 1.8369e-05
16:17329357 G C 1.186803 5.2429e-05
16:17332565 A G 0.172807 9.3356e-06
16:17333685 T C 0.207634 1.1454e-04
16:17336793 T C 0.058303 2.0309e-05
16:17338063 A G 0.115640 3.4393e-05
16:17338502 A G 1.377186 2.1227e-05
16:17339054 A G 0.090667 -1.1948e-05
16:17339936 T C 0.773859 -3.9564e-05
16:17340512 T C 0.223145 -1.2677e-05
16:17342395 C G 0.748363 9.6338e-06
16:17342509 C T 0.307519 -8.3568e-06
16:17344480 G A 0.303251 1.0411e-04
16:17347154 T C 0.088703 -1.1714e-05
16:17347158 C G 0.020831 1.2503e-04
16:17350709 A G 0.254999 4.8008e-05
16:17362829 T C 0.218423 8.2362e-06
16:17363011 A G 1.177760 2.8103e-05
16:17367077 T C 0.092134 5.0955e-05
16:17369320 A G 0.526873 -1.5978e-05
16:17377756 T C 0.073721 -2.7845e-05
16:17380640 C T 0.222441 -1.5550e-05
16:17383558 T C 0.309810 2.4262e-05
16:17392108 A G 0.189003 -2.0376e-05
16:17393756 T C 0.228985 5.0804e-05
16:17397506 T C 1.030195 6.2675e-05
16:17406260 T C 0.294185 1.0374e-04
16:17406306 T C 0.219348 -4.6816e-05
16:17416372 T C 0.110466 1.9345e-04
16:17416916 C T 0.102329 -8.6813e-05
16:17425483 C T 0.213223 5.6783e-05
16:17426060 A G 0.024041 -2.2575e-04
16:17426655 G T 1.250968 6.7784e-05
16:17437753 G C 0.067151 -2.3393e-06
16:17439082 C T 0.211126 3.5423e-07
16:17443247 T C 1.912988 1.7936e-05
16:17446303 C T 0.889622 1.1605e-05
16:17448197 A G 0.055814 7.2573e-05
16:17448626 C G 0.106357 2.1617e-05
16:17454647 A C 0.668037 5.4605e-05
16:17455841 G A 0.026855 -2.3929e-05
16:17462771 T C 0.231338 -6.2032e-06
16:17469326 A G 0.038222 4.5734e-05
16:17472243 T C 0.048784 9.0152e-05
16:17473744 A G 0.071303 1.8862e-04
16:17479794 G A 0.988487 4.6356e-05
16:17479893 T C 0.764099 9.4799e-05
16:17487038 A G 0.396735 3.4118e-05
16:17492995 C A 0.043120 -8.6828e-05
16:17496324 C T 1.049011 2.3032e-04
16:17498809 T C 0.140567 6.0371e-05
16:17499589 A C 1.789120 1.5174e-05
16:17503809 C A 0.403447 -1.3714e-05
16:17505274 G A 1.248680 2.5447e-04
16:17506615 A C 0.117659 -3.2418e-05
16:17512152 G A 0.071471 -6.1090e-05
16:17514825 G A 0.021454 -1.2223e-05
16:17514932 A C 0.319051 1.2092e-05
16:17518947 T C 0.129207 -5.7820e-05
16:17523285 G A 0.892819 -1.6678e-05
16:17526432 C T 0.083831 2.2315e-05
16:17529621 A C 0.655827 -1.2446e-05
16:17540420 T C 0.059900 1.4342e-05
16:17543874 C G 0.064954 1.0807e-04
16:17544866 C T 0.040374 -5.6578e-06
16:17548906 C T 0.036726 -1.7185e-05
16:17550576 C T 0.444038 -1.2677e-06
16:17552274 G A 0.324838 -1.8655e-07
16:17558435 C T 1.375017 1.9555e-05
16:17559518 T C 0.048664 1.4204e-05
16:17561732 C T 0.473659 -8.0751e-05
16:17563949 A G 0.792223 2.0649e-04
16:17564311 A C 0.062711 -2.5115e-05
16:17565843 C T 0.121738 -6.1884e-06
16:17568525 C T 0.179448 -1.6913e-05
16:17576546 T C 0.395024 -6.9880e-05
16:17578899 A G 0.025099 6.9215e-05
16:17583593 C T 0.828514 1.0777e-04
16:17591947 G A 0.031185 2.8667e-05
16:17593300 T G 1.845083 2.6944e-06
16:17613763 C T 1.852698 8.3783e-06
16:17615227 T C 1.824918 5.8812e-06
16:17618883 T C 0.053636 -7.8528e-05
16:17633714 T C 1.460465 2.6596e-05
16:17634065 A C 0.121144 3.2509e-04
16:17636203 A G 0.050053 -6.4445e-05
16:17637006 T C 0.160113 -5.4579e-05
16:17640871 A G 1.584183 9.1636e-05
16:17645383 C T 1.176033 2.9255e-05
16:17645690 G A 1.888797 1.3276e-04
16:17646194 C T 0.061429 2.7602e-04
16:17651615 A G 0.363394 -5.5669e-05
16:17651742 A G 0.502686 7.1954e-06
16:17652636 T C 0.076444 -3.2873e-05
16:17653151 T C 0.041107 -3.8513e-06
16:17653439 A G 0.186861 2.3102e-05
16:17656773 T C 0.647265 -3.9966e-05
16:17659055 T C 0.031938 -1.3583e-05
16:17661397 G C 0.086928 -1.0854e-04
16:17665785 A C 0.193596 -3.8098e-05
16:17666170 T C 0.051023 2.2522e-05
16:17667455 T C 0.061650 6.7136e-05
16:17668698 C T 0.030724 8.6657e-05
16:17668712 A G 0.030487 1.5075e-05
16:17669274 C T 0.274276 -3.1184e-05
16:17670042 A G 1.069680 -2.5247e-05
16:17670102 C A 0.063055 -5.0777e-05
16:17670941 A G 1.434684 -5.5170e-05
16:17680728 T C 1.096116 -4.7095e-05
16:17696104 C A 0.022483 2.0376e-05
16:17700204 T C 1.384187 -3.5310e-05
16:17700434 T C 0.046447 1.8797e-07
16:17702072 A G 0.040744 -6.8082e-05
16:17703003 G A 1.409533 -2.1313e-05
16:17711918 C T 1.699174 -4.5705e-05
16:17712340 A C 0.038897 -1.8519e-05
16:17712411 A G 0.352190 2.1385e-05
16:17714775 G T 0.143001 2.6902e-06
16:17716979 A G 0.044444 7.7265e-06
16:17718842 C A 0.190049 2.8258e-05
16:17724597 G A 0.040299 1.6152e-06
16:17724959 A C 0.702806 7.6712e-05
16:17732625 C T 0.252331 8.3752e-05
16:17736154 G A 0.051276 1.5967e-05
16:17738008 A G 0.179695 7.9601e-05
16:17739347 C G 0.144563 1.9108e-06
16:17746427 C T 0.285970 1.4636e-05
16:17747558 A G 0.070524 3.8195e-05
16:17750338 T C 0.105218 -1.3128e-04
16:17751710 T G 0.253334 2.2739e-05
16:17756541 A G 0.247612 -4.9863e-05
16:17759274 A C 0.045528 -2.2015e-06
16:17761465 T C 0.081962 1.2562e-05
16:17763243 A G 0.686924 5.1377e-06
16:17769769 A C 0.030556 -2.1541e-05
16:17773932 C T 0.262247 -3.1289e-05
16:17783383 T C 0.117581 3.2856e-05
16:17788969 T C 0.022711 8.2224e-05
16:17810302 G T 1.054668 2.7837e-05
16:17813874 C T 1.472546 -1.3301e-05
16:17816980 A G 0.291384 -2.7723e-05
16:17819705 T C 0.742748 -5.3459e-05
16:17821228 T C 1.282978 -2.4366e-05
16:17821341 A G 0.047122 -7.0504e-05
16:17821957 G A 1.159331 -6.6935e-06
16:17822859 G A 1.062620 1.9260e-05
16:17823407 T C 0.352631 -5.6527e-05
16:17824009 T G 0.233983 -4.7110e-05
16:17824917 T G 1.386764 -1.1676e-05
16:17825114 T C 0.037579 1.3873e-05
16:17833185 C T 0.092153 5.9669e-05
16:17833259 G A 0.060462 2.0539e-05
16:17833912 C G 1.467431 -1.6772e-05
16:17839413 C T 0.512258 -6.9111e-06
16:17841757 G T 0.562090 -3.7234e-05
16:17842398 A G 0.070530 -5.5823e-05
16:17842758 G A 1.664032 4.4859e-05
16:17843026 G A 0.211130 3.1029e-05
16:17843416 T G 0.050702 -3.2537e-05
16:17843493 G C 0.434859 1.2985e-05
16:17847295 G A 1.623564 7.8709e-05
16:17847788 G C 0.178042 -6.3359e-05
16:17853362 C T 0.239903 -3.0999e-05
16:17854860 C T 0.036271 4.2070e-06
16:17856045 A G 0.024087 5.5957e-05
16:17872705 A G 0.032273 -2.1104e-06
16:17873288 T C 1.080738 1.3082e-04
16:17877942 A G 0.072926 1.0493e-05
16:17886454 A G 0.032146 1.0596e-05
16:17892076 A C 0.330635 -1.5601e-06
16:17899063 C T 0.052240 3.7226e-05
16:17907140 T C 0.163203 -3.5294e-05
16:17917611 A G 0.054597 -4.8954e-05
16:17919277 T C 0.782372 7.9154e-06
16:17923032 C T 1.270991 -2.5377e-05
16:17936013 A C 0.039092 2.1135e-04
16:17936307 T G 0.038839 2.4729e-05
16:17936512 T C 0.310310 -5.0623e-05
16:17938152 A C 0.255123 -6.2843e-05
16:17943799 G T 0.031964 -2.7998e-05
16:17955230 G A 0.041296 1.9250e-04
16:17956466 A G 0.091404 -3.6473e-05
16:17978713 C T 0.086843 -7.2121e-05
16:17982947 G T 0.026638 -4.0240e-05
16:17986026 C T 0.048690 -5.1556e-05
16:17989239 A C 0.221630 -2.6705e-05
16:17992702 T C 0.882741 -3.2735e-05
16:17993047 A G 0.052445 -2.0310e-05
16:17999271 G T 1.360165 -5.3819e-06
16:18000101 C T 1.320288 -1.4411e-05
16:18009834 A C 1.302118 -8.5233e-06
16:18015987 A G 0.020007 1.7023e-05
16:18026238 A C 0.028011 8.7860e-06
16:18027830 G T 0.029530 -7.9332e-05
16:18034889 T C 0.093208 -5.6287e-05
16:18037175 A G 0.046047 -3.9389e-05
16:18037504 A C 0.181324 -5.4871e-06
16:18038549 C T 0.032649 -5.1712e-05
16:18044004 T C 0.030812 -3.6505e-05
16:18046387 T C 0.738324 2.2293e-06
16:18051710 T C 0.708502 -1.3281e-05
16:18057598 A G 0.042834 9.1812e-05
16:18058331 T G 0.629799 -1.8635e-05
16:18067234 A C 1.888469 -1.1750e-04
16:18070482 C G 0.499758 -7.3059e-05
16:18071261 T C 0.024574 2.0716e-06
16:18074325 G A 1.901397 -7.7980e-05
16:18075042 G T 0.054422 8.4458e-05
16:18075623 T C 0.020056 1.0500e-06
16:18082349 G A 0.397692 7.9188e-05
16:18083484 T C 0.020552 6.4679e-05
16:18086557 T G 0.909609 -1.1249e-05
16:18094687 C A 0.804586 -7.2691e-06
16:18098613 G A 1.769652 -2.5593e-05
16:18106345 G T 1.645622 -1.2508e-05
16:18109185 C T 0.084312 4.6871e-05
16:18113484 C G 0.939775 4.8278e-05
16:18115241 A G 0.071510 -1.9045e-04
16:18119013 A G 0.229316 2.1635e-05
16:18121092 T C 0.119963 -2.7563e-05
16:18121976 C T 0.030098 5.2362e-05
16:18125091 C G 0.602116 -5.9703e-05
16:18130227 T C 0.092384 -6.1988e-06
16:18134201 C T 0.046661 -8.9178e-05
16:18136672 T C 0.051224 -9.9923e-06
16:18136912 T C 0.056074 -2.2402e-05
16:18144407 G T 0.025372 9.9438e-05
16:18151375 T C 0.825112 1.9689e-05
16:18153057 A G 0.903403 1.8415e-06
16:18154576 A G 0.464594 -1.1022e-05
16:18160867 G T 0.085285 4.0399e-05
16:18162557 C T 0.778471 4.6618e-06
16:18186000 A C 0.810318 1.2148e-05
16:18233685 T C 0.581700 2.3387e-05
16:18244589 A G 0.072059 -4.0481e-05
16:18255924 T C 0.056460 9.0915e-05
16:18256086 A C 0.660290 3.6643e-05
16:18309593 A G 0.047430 4.8804e-05
16:18544348 G T 1.872698 5.8999e-05
16:18570992 C T 0.081225 4.3082e-05
16:18601266 G A 1.520836 8.4817e-05
16:18632099 G A 0.141395 3.9440e-06
16:18771185 T G 0.127048 -5.3915e-05
16:18791970 A G 0.048988 7.4156e-05
16:18795196 A G 0.022282 -6.0487e-05
16:18804411 C T 0.175634 -4.6867e-05
16:18808403 G A 0.136244 -7.3783e-05
16:18830692 T C 0.039059 -2.6184e-05
16:18831882 C T 0.053078 8.0566e-05
16:18843684 C T 0.136189 -8.3042e-05
16:18846429 A G 0.083822 1.6185e-05
16:18857619 A G 0.050400 -5.6274e-06
16:18862633 G A 1.096954 2.0303e-06
16:18866208 G C 0.045570 6.0524e-05
16:18873684 A G 0.207592 -3.1204e-06
16:18884122 C T 0.784612 7.0435e-05
16:18885285 A G 0.036093 3.6187e-05
16:18910039 A G 0.311540 -1.1386e-04
16:18947181 A G 0.065856 4.2741e-05
16:18950519 G A 0.309181 -7.2472e-06
16:18955850 G A 0.064944 -1.6308e-05
16:18961444 C T 1.112699 2.3172e-05
16:18962661 C T 0.247859 -2.9002e-05
16:18978696 A C 0.757594 -4.5442e-05
16:18980667 G A 0.066213 8.2041e-05
16:18989612 A G 0.760438 -6.9277e-05
16:19009717 G T 0.725714 -2.4885e-04
16:19011467 A C 1.140398 1.2706e-04
16:19022342 C G 0.685827 -2.2828e-04
16:19031067 A G 0.037907 -2.5324e-05
16:19032780 T G 1.929450 -3.3347e-05
16:19041595 A G 1.246495 9.7869e-05
16:19049253 T A 0.028131 2.3872e-05
16:19054665 T C 0.692968 -3.6863e-04
16:19070965 A G 0.061747 2.0173e-05
16:19071914 G A 1.536828 2.0184e-04
16:19078196 A G 0.375624 -1.0197e-04
16:19078322 T C 0.057752 5.9851e-05
16:19082149 A G 0.080005 7.6499e-05
16:19082824 G A 0.046732 -1.7195e-06
16:19083221 G A 1.951950 -7.6343e-06
16:19083614 G A 0.161908 -2.5634e-04
16:19085298 T C 1.282932 7.4327e-05
16:19090721 T C 0.285487 -1.9537e-05
16:19102297 C T 0.087353 -6.3352e-05
16:19105138 C G 1.713962 -3.3587e-05
16:19105637 A G 1.966627 -1.8187e-04
16:19107769 A G 0.056466 -3.1050e-05
16:19107838 T C 1.429267 1.3972e-04
16:19111039 C T 0.092007 -1.2660e-05
16:19112840 G A 0.032471 1.4092e-05
16:19117861 A G 1.247972 -2.4164e-05
16:19119938 A G 0.115166 -3.2546e-05
16:19124898 G A 0.124108 -2.9739e-05
16:19126470 T C 0.048978 5.2436e-05
16:19131356 T G 0.094182 9.1899e-06
16:19132447 C A 0.070637 -1.1529e-05
16:19138745 C A 0.082952 -3.4635e-05
16:19142782 T C 0.245681 -2.0246e-05
16:19146682 T C 0.116535 2.0209e-05
16:19147183 A G 0.281150 1.0190e-04
16:19148028 C A 0.068927 1.1282e-04
16:19148688 T C 1.945854 -5.0460e-05
16:19149996 A C 0.555381 2.0758e-04
16:19150396 G A 0.441611 1.0870e-04
16:19154522 C T 0.144851 6.4481e-05
16:19154690 G A 0.358458 5.6323e-05
16:19155011 T C 0.118223 -2.0784e-05
16:19156016 A G 0.063120 4.8789e-05
16:19160123 G A 0.207293 7.9968e-05
16:19161210 G A 0.138876 2.5711e-05
16:19168820 A C 0.024814 2.4908e-05
16:19169057 T C 0.029790 -3.4645e-06
16:19174413 A G 0.041893 -6.4122e-06
16:19176044 C T 0.147357 -7.3147e-06
16:19181213 G A 0.062130 1.2988e-04
16:19181864 C T 0.972622 -2.8396e-05
16:19185372 G A 0.179221 -1.9589e-05
16:19187191 A G 0.034846 -1.1067e-04
16:19187702 A G 0.861367 -1.3076e-04
16:19189303 C T 0.186021 -4.0816e-06
16:19190417 C G 0.783158 -1.0157e-05
16:19191029 C T 0.131638 -3.6344e-05
16:19191331 T C 0.970087 -2.5486e-05
16:19191388 A G 0.172700 8.7522e-05
16:19193876 A G 0.055781 1.6133e-04
16:19194104 T C 0.476872 -3.3835e-06
16:19194908 T C 0.054775 -8.7911e-05
16:19195130 T C 0.309814 -3.0556e-05
16:19196304 G T 0.321287 -1.7993e-05
16:19197200 G T 0.435888 -2.9043e-05
16:19200203 C T 0.031003 1.5569e-05
16:19202359 C G 0.168617 -2.0335e-05
16:19205562 A C 0.114513 -2.1957e-05
16:19206408 G A 0.248852 1.2076e-04
16:19208569 G A 0.316289 4.7631e-05
16:19209610 G T 1.335695 1.1474e-05
16:19211931 A C 0.566767 -2.8947e-05
16:19212072 G A 0.028864 -1.2686e-05
16:19212240 A G 0.045129 -7.2429e-05
16:19220848 C T 0.512024 -1.7331e-05
16:19222713 G T 0.532027 3.6226e-05
16:19223970 A G 1.258930 -7.0876e-07
16:19226696 T C 0.529726 3.3804e-05
16:19230827 T G 0.038881 1.0494e-04
16:19234492 T C 0.031825 -2.8410e-05
16:19237864 A G 0.073146 -2.6806e-05
16:19239121 A C 0.171557 -2.3438e-05
16:19240076 C A 0.246778 2.5017e-05
16:19242312 G A 1.300936 -2.7487e-05
16:19242441 A C 0.446265 -3.6821e-06
16:19243076 G A 0.381240 3.0032e-05
16:19243449 C G 0.917688 -1.0176e-05
16:19243587 T C 0.434246 3.8508e-05
16:19247797 A G 0.994164 -1.4807e-05
16:19248422 G C 0.198338 1.0128e-04
16:19251180 G A 0.215781 1.0096e-04
16:19251745 G A 0.126584 1.6481e-05
16:19258955 T C 0.029861 -2.7989e-05
16:19260970 T C 0.042656 1.4349e-05
16:19267474 T G 0.071793 -3.3533e-05
16:19271032 G T 1.224158 5.0720e-05
16:19277621 T C 0.139957 5.7926e-05
16:19278625 A G 0.963229 1.4829e-05
16:19280171 T G 0.222594 3.6005e-05
16:19280235 A G 0.418696 1.9430e-04
16:19280924 A G 0.996303 -1.1001e-05
16:19281088 C T 0.034973 -3.8584e-05
16:19285473 T C 1.064039 4.0860e-06
16:19287101 T C 0.564095 -5.0778e-05
16:19287953 C T 0.071420 2.2458e-04
16:19290414 T G 0.306607 2.6499e-05
16:19292984 C T 0.663091 2.9668e-06
16:19294088 T G 1.797644 3.9212e-05
16:19295890 T G 0.037063 4.9109e-05
16:19297219 G T 0.144374 4.8470e-05
16:19299227 G A 0.349051 -6.7653e-05
16:19303610 T C 0.082458 7.9850e-06
16:19303665 A G 0.122151 -5.2089e-05
16:19307130 G A 1.041302 5.2033e-05
16:19307763 A G 0.036599 -6.1385e-05
16:19310092 C T 0.587562 6.4291e-05
16:19310221 C A 0.034918 1.1349e-04
16:19320192 A G 0.068862 -2.1686e-05
16:19323261 A G 0.167481 -5.4980e-06
16:19325210 G A 1.923352 -4.1018e-06
16:19334654 T C 0.114617 1.7104e-05
16:19334821 T C 0.178185 -9.6263e-05
16:19344423 A G 0.293017 -1.6694e-04
16:19344492 T C 0.050965 7.3692e-06
16:19346639 A G 1.424973 1.4947e-04
16:19349394 A G 0.040783 -7.0553e-05
16:19353171 G A 0.144008 -6.7734e-05
16:19353246 T C 1.895565 -2.8478e-05
16:19355532 T C 0.953927 -4.9256e-05
16:19360460 T C 0.195540 -1.2486e-05
16:19361972 T C 0.072247 2.0551e-05
16:19366622 G A 0.871342 3.5842e-05
16:19368063 A G 0.155264 -6.2841e-05
16:19368621 T C 0.064256 6.8334e-05
16:19369547 G T 0.170597 -8.3230e-05
16:19372773 A G 0.733598 1.6430e-05
16:19375262 G A 1.619403 -4.9327e-05
16:19375297 C T 0.146822 -1.3215e-04
16:19380081 T G 0.135254 -1.4154e-04
16:19380370 A G 0.041731 -2.5403e-05
16:19382727 G A 1.761531 -1.1587e-04
16:19389361 C T 0.586030 2.7215e-05
16:19392820 A G 0.589104 3.3542e-05
16:19393110 T C 1.573106 -2.4906e-05
16:19393758 T C 1.117730 8.0966e-06
16:19394911 G A 1.313166 -3.5864e-05
16:19400852 G C 0.040455 1.9948e-05
16:19405838 A C 0.077239 2.1965e-05
16:19424060 G A 1.251023 -3.8554e-05
16:19425286 C T 0.072903 -1.1281e-04
16:19428850 T C 1.606147 -6.2401e-05
16:19428993 G A 0.131544 5.0983e-05
16:19436132 C T 1.641753 5.5455e-05
16:19439936 T C 0.322608 7.6986e-05
16:19447067 A G 0.329950 4.0300e-05
16:19447909 G A 1.587682 1.7173e-05
16:19449132 G A 0.042841 2.6563e-06
16:19451080 T G 1.652117 2.5675e-05
16:19454954 T G 0.024408 -2.0622e-05
16:19455468 T G 0.070748 2.5638e-05
16:19471571 A G 0.136516 4.3222e-05
16:19475099 A C 0.089842 -8.7720e-07
16:19475488 T G 0.073906 2.3045e-05
16:19481998 G A 0.090638 7.2877e-06
16:19485435 A C 0.121109 -3.7975e-05
16:19492752 T C 0.059809 4.9632e-05
16:19492898 C A 0.363317 -4.6129e-06
16:19499512 A G 0.142430 -5.8938e-05
16:19514351 A G 0.026209 -1.9838e-05
16:19516017 A G 0.075538 6.7020e-06
16:19519923 A G 0.032873 -4.8511e-05
16:19527353 T C 0.080271 3.6801e-05
16:19545447 G A 0.101810 9.6538e-06
16:19547503 T C 0.142800 -4.5716e-05
16:19547747 G C 1.825947 -5.1973e-05
16:19548116 A G 0.304523 -3.5346e-05
16:19553183 C T 1.027053 2.6750e-05
16:19568029 G C 0.385761 -1.1696e-05
16:19569717 G A 0.254269 -3.3143e-05
16:19569935 G A 0.194732 -3.4855e-05
16:19585726 A G 0.058696 2.3606e-05
16:19597411 G A 0.264801 -1.1398e-04
16:19612674 A G 0.809805 4.5049e-05
16:19618951 C T 1.229666 2.4266e-06
16:19624011 A C 0.883396 -2.4729e-06
16:19626664 G A 0.039751 1.4099e-05
16:19654625 T C 0.713949 -3.7687e-05
16:19661458 G A 0.664639 -5.7789e-05
16:19667155 T C 0.531982 -4.7387e-05
16:19670281 A G 0.211087 8.1825e-05
16:19670360 G A 0.099528 -3.8364e-05
16:19670455 G A 0.059420 -2.0373e-05
16:19670619 G C 0.040877 8.9202e-05
16:19678072 T C 0.141226 -1.2228e-05
16:19679818 A T 0.049180 1.3302e-05
16:19683219 C T 0.652649 -8.0665e-05
16:19691583 G A 0.116042 -5.1720e-06
16:19693627 T C 0.056054 -3.0847e-05
16:19703062 C G 0.284523 1.8399e-05
16:19703578 T C 0.055009 -3.2074e-05
16:19704224 C T 0.291137 -5.1677e-06
16:19711475 C T 0.040315 -1.1405e-04
16:19711717 T C 0.079979 5.5028e-05
16:19717985 A C 0.043928 1.9175e-05
16:19726275 T C 0.400717 2.5029e-08
16:19735625 G A 0.082423 8.9677e-06
16:19743547 T C 0.069462 1.0057e-05
16:19751906 T C 0.077797 4.4464e-05
16:19751929 G A 0.037226 1.0047e-05
16:19752863 C T 0.067366 -9.2100e-05
16:19756059 G A 0.247060 -1.2492e-04
16:19762935 G A 0.347247 3.0569e-05
16:19769394 G A 0.352998 3.7957e-05
16:19775269 C G 0.170532 8.0013e-05
16:19781935 A G 0.076165 -2.2081e-05
16:19785619 T C 0.787137 2.9242e-05
16:19799811 T C 0.166978 -3.9365e-05
16:19800213 C T 0.342956 4.7154e-05
16:19803300 G T 0.041403 -4.5318e-05
16:19838302 T C 0.152138 -1.6557e-04
16:19839080 A G 0.088495 4.0398e-05
16:19846668 C T 0.423700 -4.0538e-05
16:19858903 C T 0.142755 2.6143e-05
16:19871546 T C 0.035252 -2.4620e-04
16:19887473 T C 0.369457 1.6510e-05
16:19889599 T C 0.060799 -2.0853e-05
16:19890332 T C 0.106607 -1.4714e-04
16:19893791 T G 0.783184 -2.0371e-05
16:19894308 A G 0.043587 -2.0503e-05
16:19896574 T C 0.028027 1.9963e-05
16:19908943 T G 0.023314 3.1765e-05
16:19912147 G T 0.105059 -1.0712e-04
16:19913034 C G 0.115120 2.0792e-05
16:19918849 A G 0.080037 -4.8187e-05
16:19924696 G A 0.065675 1.1684e-05
16:19928554 G A 0.411857 3.2228e-06
16:19930339 A G 0.045148 4.5176e-05
16:19933600 T C 0.285159 1.3520e-05
16:19939768 T G 0.062497 -1.1895e-04
16:19941968 C T 0.366627 -1.0740e-05
16:19942527 C T 0.367630 -1.1439e-05
16:19943524 T C 0.109833 -3.7646e-05
16:19944428 T C 0.093494 1.6990e-04
16:19973868 G A 0.820562 -9.3630e-06
16:19980393 T C 0.081040 4.5442e-05
16:19981681 C G 0.028621 -3.5369e-06
16:19986891 G A 0.448044 -4.2957e-06
16:19991213 T G 1.933219 -6.5296e-06
16:20000021 G A 0.173057 -2.4241e-05
16:20000728 G A 0.079070 3.5550e-04
16:20011253 T C 0.046476 -5.1164e-05
16:20015305 A G 0.163365 2.2575e-05
16:20016510 A C 0.433658 2.8211e-05
16:20021535 G A 0.509755 1.6532e-05
16:20040271 T G 0.123676 -4.8573e-05
16:20046956 A G 0.088012 5.8436e-05
16:20052642 G A 1.822973 -1.5122e-05
16:20055884 T C 0.589373 -3.2190e-05
16:20056053 G A 1.322044 1.2472e-05
16:20056282 G A 1.864220 2.5621e-04
16:20056887 C T 0.037563 1.2184e-04
16:20056955 C T 0.719499 6.2613e-05
16:20060830 T C 0.417598 2.5938e-05
16:20061568 A G 1.790415 4.0962e-05
16:20063468 A G 1.045807 -5.1159e-05
16:20064895 A G 1.384784 -9.0905e-06
16:20064987 G A 0.242698 2.0810e-04
16:20068767 A C 0.158143 -4.0653e-05
16:20069568 T C 0.119629 2.4043e-05
16:20072823 A G 0.412594 -1.9387e-05
16:20073683 C A 0.055606 -3.7091e-05
16:20077585 C G 0.024794 -2.6726e-05
16:20090636 T C 0.048277 -4.0990e-06
16:20092706 G A 0.291712 7.7381e-06
16:20095628 C A 0.498729 2.3280e-05
16:20124280 A C 0.029747 -3.0383e-05
16:20128687 A G 0.032302 1.4474e-04
16:20131141 G A 0.463617 4.6219e-05
16:20131662 C T 0.054512 5.4105e-06
16:20133589 A C 0.025116 2.8989e-05
16:20134617 T G 0.034337 1.5111e-04
16:20134742 C T 0.687729 -5.6812e-05
16:20136819 G A 1.007920 4.0126e-05
16:20141705 A G 0.141132 -4.3554e-05
16:20143230 T G 0.052169 5.0644e-05
16:20146498 A C 1.494951 -2.0147e-05
16:20146847 T C 0.341953 5.3532e-05
16:20151123 T G 1.726945 -6.0532e-04
16:20153513 T C 0.026158 4.9295e-05
16:20154118 C T 0.101939 1.6221e-04
16:20155180 G A 0.057125 9.0868e-05
16:20162862 A C 0.093007 7.2738e-06
16:20169279 A C 0.036609 -3.6664e-06
16:20169666 A G 0.023451 8.4756e-05
16:20175339 G A 0.026781 2.9379e-05
16:20176080 G A 0.031847 -1.2110e-04
16:20176987 A G 0.089687 2.7557e-05
16:20180187 T C 0.158493 9.4940e-05
16:20191219 A G 0.667823 -1.8709e-04
16:20193714 T C 0.191905 -1.3946e-04
16:20195472 A G 1.552807 5.8274e-05
16:20195534 T C 0.068638 -2.9672e-04
16:20200700 T G 0.492705 -4.1438e-05
16:20208648 A G 0.131816 -3.4337e-06
16:20216850 T C 0.049641 5.1779e-06
16:20218061 T C 1.630380 9.4494e-05
16:20219520 A G 0.035934 -8.0674e-06
16:20225443 C A 0.233827 -1.2566e-04
16:20226769 A G 0.040380 3.1682e-05
16:20231496 G A 0.844545 -2.9286e-03
16:20234641 G C 0.990295 4.6619e-05
16:20235898 T C 0.642010 1.8517e-05
16:20237674 G T 0.760003 -4.2903e-06
16:20238215 T G 0.249128 -9.7806e-05
16:20242614 C G 1.592876 -1.6955e-06
16:20244378 A G 1.870540 -8.0998e-06
16:20244780 G A 0.182408 7.9651e-05
16:20246035 A G 0.080086 5.4485e-06
16:20256060 T C 0.105166 -5.6774e-05
16:20266173 T C 1.942852 -1.2171e-04
16:20267174 T C 1.955592 -6.1893e-05
16:20268043 A G 0.304773 -5.3050e-05
16:20269306 T C 0.190032 2.9701e-05
16:20269815 A G 0.060829 -1.6659e-05
16:20271219 G T 0.021058 -6.1541e-05
16:20271295 G A 0.170678 1.5574e-04
16:20291492 C T 0.045652 1.6589e-06
16:20293127 T C 1.935007 2.5161e-05
16:20296777 G A 0.032782 -2.0956e-05
16:20308495 T C 0.826810 3.9727e-05
16:20309025 C A 0.073159 -3.1515e-05
16:20309167 T C 1.901803 1.8490e-06
16:20316399 A G 0.037232 8.8934e-05
16:20317184 A G 0.046340 2.1872e-05
16:20318068 A G 0.872718 -4.8227e-05
16:20326196 C T 0.068502 6.8512e-05
16:20327175 A G 0.043224 2.4474e-05
16:20327892 G A 0.065778 -1.1317e-04
16:20332200 G A 0.977293 -1.7453e-04
16:20337884 C T 0.044717 1.5043e-05
16:20338450 A G 0.053720 4.1234e-05
16:20339379 T C 0.053341 -1.5885e-05
16:20339917 C T 1.940340 -3.4630e-05
16:20341318 C T 1.051799 -1.5379e-04
16:20342425 G A 0.028618 -4.2309e-05
16:20342572 A T 0.612298 1.5896e-05
16:20342897 A G 0.055596 -3.1068e-05
16:20343091 C T 1.366806 -1.6803e-05
16:20343627 G A 0.083497 4.4978e-05
16:20345615 A G 0.249485 1.5887e-04
16:20351231 A G 0.237855 5.8652e-04
16:20352618 A C 0.043477 -1.5873e-05
16:20352756 G A 1.259407 -6.9890e-06
16:20364588 G A 0.366368 -5.1998e-03
16:20365654 G A 0.367679 -8.2609e-04
16:20367690 T G 0.363518 -6.9226e-04
16:20368627 T G 0.026083 -4.5615e-05
16:20369404 C G 0.053282 1.9670e-05
16:20369457 T C 1.866742 -2.6257e-05
16:20370816 T C 1.030413 1.3541e-05
16:20371972 C A 0.036778 -3.0002e-05
16:20375536 C T 1.242049 1.7000e-04
16:20375571 G T 0.021045 7.0336e-06
16:20378925 G A 0.021831 3.6588e-05
16:20381047 T C 0.049670 6.0828e-05
16:20383700 G A 1.001960 1.5704e-05
16:20384729 T C 0.069105 -9.6115e-05
16:20386162 A G 0.032545 4.4603e-06
16:20388929 G A 0.619935 -1.6134e-04
16:20394539 C T 1.839618 8.0642e-06
16:20400839 T C 0.574440 -5.6798e-04
16:20403827 G A 0.220945 5.3368e-04
16:20408761 G A 1.969295 6.9241e-06
16:20408823 C A 0.049456 9.6823e-06
16:20411763 A G 0.555098 -1.8114e-04
16:20413459 G C 0.092845 -1.0651e-05
16:20414568 T C 0.025966 -1.9730e-06
16:20417370 C T 0.020189 -3.3777e-05
16:20417700 C T 0.267859 -2.8856e-05
16:20418452 C T 0.088908 7.5929e-05
16:20418887 T C 0.041802 2.5858e-05
16:20420328 G T 0.126237 3.2766e-05
16:20421321 A G 0.036813 2.3850e-05
16:20423000 A G 0.036904 1.0486e-05
16:20429546 T C 0.023522 1.1497e-04
16:20430769 T C 0.052692 -4.1073e-05
16:20432605 G A 0.104478 1.8733e-05
16:20435314 T C 0.036755 2.5228e-05
16:20435570 G A 0.067554 2.0492e-05
16:20437516 G A 0.626803 -6.1824e-05
16:20441053 G C 0.612159 -3.1225e-05
16:20444695 T C 0.040199 1.3309e-05
16:20446192 T C 0.140002 -3.3880e-05
16:20446968 T C 0.028576 5.0103e-07
16:20452501 A G 0.540869 -9.4208e-06
16:20471450 A G 0.313017 1.1069e-05
16:20476852 C T 0.564865 1.4612e-05
16:20482623 T G 0.557841 6.9697e-06
16:20485179 A T 0.559743 1.1520e-05
16:20494408 T C 0.189802 -5.7291e-05
16:20499397 A C 1.607111 -3.4210e-06
16:20513280 A G 0.027845 -3.9057e-05
16:20519860 C T 0.176770 1.1224e-05
16:20528593 C G 1.618949 3.0753e-05
16:20528884 G A 0.027696 3.4767e-06
16:20530997 A G 0.180694 -1.0450e-04
16:20532264 T C 0.102975 -5.9790e-05
16:20550017 T C 0.066509 -2.0832e-06
16:20552466 G A 0.081014 -4.8316e-05
16:20552494 G T 1.651361 -9.3511e-06
16:20556850 T C 0.068781 -5.6643e-05
16:20560377 C T 0.039822 -3.5764e-06
16:20563528 C T 0.039105 2.1856e-05
16:20563544 G T 0.027186 1.4156e-06
16:20564390 T G 0.610909 6.2301e-06
16:20567338 C T 1.491404 -5.8467e-05
16:20568843 T C 1.935633 -9.1051e-06
16:20600874 A C 0.418530 2.5432e-05
16:20603338 T C 0.065136 4.0050e-06
16:20612280 T C 0.040867 2.0179e-05
16:20613709 G A 0.267762 1.9060e-04
16:20621692 A G 0.188198 2.9434e-05
16:20628162 C A 0.266726 1.8663e-04
16:20633644 G A 0.640325 1.3820e-04
16:20638396 T C 0.023029 1.9879e-05
16:20647921 T C 1.024836 -5.2023e-05
16:20653203 T C 0.047193 2.1544e-05
16:20674492 C G 0.182859 -6.4679e-06
16:20676354 A C 0.083166 -1.9126e-05
16:20680206 T C 0.672594 2.5129e-04
16:20736906 A G 0.099710 3.4475e-05
16:20742991 C T 1.447252 -1.0238e-04
16:20754109 A G 0.073461 -1.1988e-05
16:20757942 C T 0.043928 4.2703e-05
16:20760021 T C 0.365316 -4.8760e-05
16:20766600 G C 0.100553 3.6274e-06
16:20766922 T C 1.950668 -4.9633e-05
16:20773764 A G 0.263523 6.1021e-05
16:20779843 A G 0.097321 3.9083e-05
16:20787240 C T 0.028874 -1.5930e-05
16:20791506 A C 0.263792 4.0999e-05
16:20796387 C G 0.163674 2.5098e-05
16:20802007 G C 0.021571 3.5837e-05
16:20805872 T C 0.070504 4.7012e-05
16:20808020 G A 0.140888 -3.0086e-05
16:20811681 T C 1.462916 -1.1434e-04
16:20841414 A G 0.030877 2.0474e-05
16:20879677 G T 0.026466 2.5284e-05
16:20890210 G C 0.238238 -2.0214e-05
16:20891451 A G 1.188380 -2.3711e-04
16:20915247 C T 1.487408 -9.6107e-05
16:20929225 G T 1.471478 -1.1983e-04
16:20929800 C T 1.137146 -7.4556e-04
16:20942836 T C 0.033301 6.9371e-05
16:20949207 C T 0.044061 -2.8107e-05
16:20952098 A G 0.541765 3.0481e-05
16:20953570 C T 0.093215 4.0500e-05
16:20957937 C T 1.254801 -6.8832e-04
16:20959918 A G 0.090745 5.0951e-05
16:20963832 T C 0.020072 -3.0879e-05
16:20966291 T G 0.044298 4.3660e-06
16:20966362 C T 0.155212 9.1757e-05
16:20974740 T C 0.096263 1.7614e-05
16:20975505 C T 0.045421 1.9382e-05
16:20976360 G T 0.146419 8.7198e-05
16:20979431 C T 0.301053 -8.6263e-06
16:20981162 C T 0.191418 8.0366e-05
16:20984384 G C 0.161453 5.5683e-06
16:20986506 T C 0.913689 -1.2038e-05
16:20990976 C T 0.274639 -1.9552e-06
16:20994363 C T 0.036683 -8.3936e-05
16:20996981 C G 0.107554 2.4434e-05
16:20999464 A C 0.903156 -1.2808e-05
16:21015578 T C 0.053974 4.9273e-05
16:21033688 C T 0.914010 -1.6480e-05
16:21040328 A G 0.188257 -3.1174e-05
16:21051209 C G 0.203230 -6.2158e-05
16:21052001 G T 0.218222 -2.7773e-05
16:21052114 C G 0.090021 7.7063e-05
16:21065335 T C 0.044045 -1.7807e-05
16:21068779 G T 0.390448 5.1625e-05
16:21069645 T C 0.208945 -5.9722e-05
16:21073933 A G 0.048190 5.3261e-07
16:21086487 C T 0.166202 1.6018e-04
16:21088130 C T 0.861744 -1.3975e-04
16:21097770 G A 0.626609 6.9614e-05
16:21106476 A G 0.662643 -2.8219e-05
16:21109055 C G 0.060699 -2.8282e-05
16:21113272 A G 0.071342 -2.5284e-05
16:21123315 A G 0.046223 1.3231e-04
16:21128174 T C 0.274318 -4.0818e-06
16:21132749 C A 0.475402 5.7267e-05
16:21136477 G A 1.922709 -1.5863e-05
16:21150162 C T 0.041792 9.2410e-06
16:21151913 T G 0.399325 1.1290e-04
16:21157013 G A 0.826170 -1.0764e-05
16:21169828 A G 0.826060 -1.1798e-05
16:21184277 G A 0.899463 -1.1488e-05
16:21185384 A G 0.517558 -4.2298e-05
16:21190853 C A 1.456044 1.9060e-05
16:21193109 T C 0.275311 -8.9316e-06
16:21193388 T G 0.087236 9.7587e-06
16:21200910 G T 1.504289 1.1907e-05
16:21205688 C T 0.542342 3.5917e-05
16:21208570 A G 0.097892 -1.6343e-05
16:21211278 C T 0.530385 -5.7599e-05
16:21215672 G A 0.556819 6.0078e-05
16:21217946 G A 0.331580 -6.0160e-05
16:21221324 G T 0.271228 5.3879e-06
16:21222332 T G 0.067281 3.2092e-05
16:21222672 A C 0.540447 -2.5426e-05
16:21225224 G A 0.618020 -3.3415e-05
16:21225279 G A 1.232987 7.3757e-06
16:21227705 T C 0.067252 4.3099e-05
16:21229586 T C 0.934595 -2.5782e-06
16:21233114 A G 1.372505 9.6001e-06
16:21235320 G A 0.079930 1.5862e-05
16:21237736 T C 0.603048 3.2338e-05
16:21238207 T C 0.031013 1.6501e-05
16:21240478 A G 0.778724 -4.6518e-05
16:21242255 G A 0.102799 1.4756e-05
16:21242377 A G 0.328704 7.3552e-05
16:21243649 C T 0.107032 -2.8278e-05
16:21250033 A G 0.807602 3.4887e-07
16:21252715 G A 0.106818 1.2350e-05
16:21256121 A G 0.899953 4.1779e-05
16:21256682 G C 0.452003 -4.2681e-06
16:21261685 G C 0.060488 7.2601e-05
16:21262996 A C 0.054262 7.9211e-06
16:21264395 T C 0.133456 3.3012e-06
16:21265739 T C 0.081796 3.5533e-05
16:21271261 G A 1.821172 -2.2952e-05
16:21276182 A C 0.283432 6.3508e-05
16:21283806 A G 0.514500 -2.1077e-05
16:21289062 T C 0.044369 3.6994e-05
16:21289906 A C 0.041338 5.9932e-05
16:21289965 T G 0.035882 7.8827e-05
16:21293088 T C 0.212149 -3.7311e-05
16:21293107 A C 0.044240 -1.8105e-04
16:21303125 A G 0.030426 1.5268e-06
16:21304147 G T 0.975806 1.6020e-05
16:21313478 C G 0.247336 4.4786e-05
16:21313650 G A 0.561158 1.9281e-05
16:21316747 G A 0.065717 5.2020e-05
16:21317811 A T 1.143465 -1.8430e-05
16:21326413 A C 0.071549 3.1598e-06
16:21327273 A G 0.080985 1.2403e-05
16:21330488 C A 0.152330 -2.6814e-06
16:21335932 T C 0.059423 -1.6666e-04
16:21337015 A G 0.039004 -8.4436e-06
16:21337217 A G 0.034431 4.8667e-05
16:21338483 A G 0.174190 -7.8148e-05
16:21351210 A G 0.031730 -1.3997e-04
16:21352507 G A 0.042331 1.5290e-04
16:21375759 A G 0.204025 -3.6240e-05
16:21388806 C T 0.087548 1.8284e-05
16:21599056 T G 0.161999 4.2312e-05
16:21601201 A G 0.071053 2.0300e-05
16:21605967 A G 1.964852 -1.2272e-05
16:21609978 G C 0.884182 -1.7620e-04
16:21620270 A G 0.077742 1.8354e-05
16:21621967 G T 0.053944 -1.6005e-05
16:21625020 A G 0.048011 -2.3862e-05
16:21627534 T C 0.036609 -9.3603e-05
16:21630327 C T 0.038157 -1.3471e-06
16:21639322 G A 1.322663 -4.9892e-05
16:21647714 T C 0.048965 -1.1275e-05
16:21650045 T A 0.080758 -6.9369e-05
16:21652720 G A 1.726286 -1.1568e-05
16:21659123 T C 0.041760 -7.8457e-05
16:21662983 T C 0.072429 2.8734e-05
16:21669282 G T 0.025229 4.2955e-06
16:21691077 T C 0.174693 -1.2278e-06
16:21710678 T C 0.511440 -8.0406e-06
16:21721014 G A 0.128116 6.8291e-05
16:21722406 G A 0.070189 1.3543e-04
16:21727915 T C 0.040488 5.9170e-05
16:21729214 T C 1.775920 -3.4367e-05
16:21732836 G A 0.256100 6.1464e-06
16:21734417 G A 0.571136 -1.3231e-05
16:21735579 C G 0.852597 -1.9531e-05
16:21737775 A G 0.060660 -6.7239e-05
16:21947745 T C 0.185553 1.8714e-05
16:21951415 A G 0.380889 -1.3680e-05
16:21955533 A G 0.186056 5.9538e-06
16:21956457 C T 0.044905 -3.3731e-05
16:21958485 T C 0.086275 2.1869e-05
16:21966574 G C 1.618721 4.0117e-06
16:21973913 A G 0.040958 -2.9372e-05
16:21976762 A G 0.110687 1.0367e-04
16:21978821 A G 0.185453 2.2861e-05
16:21983194 G A 0.036817 -3.1102e-05
16:21984132 C T 0.031753 7.2517e-06
16:21989716 T C 0.039520 -3.6787e-05
16:21989878 A C 0.188487 5.9711e-06
16:21993515 A G 0.031864 3.9030e-06
16:21995737 T C 0.024106 -7.1579e-05
16:21998109 G A 0.027410 -2.2164e-05
16:22005528 C T 0.032513 -5.3093e-05
16:22015346 T C 0.330447 -4.4844e-05
16:22021391 T G 0.059043 -7.8357e-05
16:22027448 G A 0.135562 -5.5563e-06
16:22035166 T C 0.022944 9.4908e-05
16:22043126 T C 0.124965 8.2822e-05
16:22054806 A G 0.179383 -4.5726e-05
16:22059169 G A 0.207981 -1.0154e-04
16:22063717 C T 0.462747 -2.9980e-05
16:22070596 T C 0.432441 -2.0566e-06
16:22074108 A G 0.431357 -7.6335e-06
16:22087560 C T 0.031779 6.2427e-06
16:22105597 T C 0.234577 9.9503e-06
16:22116408 G A 0.237281 7.2833e-06
16:22119904 A G 0.057638 -1.8830e-04
16:22121029 A C 0.022863 1.3698e-05
16:22123703 A C 0.190863 -1.9567e-05
16:22128153 G T 0.025015 -4.8105e-05
16:22133217 C T 0.058988 -1.4012e-05
16:22137603 A G 0.142187 1.2237e-04
16:22141042 G A 0.633503 1.9754e-05
16:22144318 T C 0.516068 -1.7672e-05
16:22148651 G A 0.112277 1.7754e-05
16:22149065 G T 0.021766 -5.0684e-05
16:22149688 C T 0.027592 2.6493e-05
16:22155629 G A 0.328902 -1.2343e-05
16:22157582 A C 0.068310 -6.7273e-05
16:22161286 C A 0.127214 2.4280e-04
16:22171662 G A 0.061163 -2.5607e-04
16:22176032 A G 0.108035 -1.5007e-05
16:22178256 A G 0.702092 1.0498e-05
16:22182467 A G 0.144180 -3.5622e-06
16:22188103 G A 0.265538 9.8160e-04
16:22191231 A G 0.575228 7.6508e-05
16:22192896 A G 0.129564 1.4720e-04
16:22196434 T C 0.064587 -5.0561e-06
16:22199724 C T 0.444421 1.3826e-05
16:22200219 A G 0.077755 1.4305e-05
16:22203948 T C 0.442432 1.8304e-05
16:22205499 G C 0.138207 1.2871e-04
16:22206696 G A 0.598672 4.6450e-05
16:22210600 A C 0.151583 7.7857e-05
16:22210673 G A 0.136461 1.0716e-04
16:22219385 C T 0.078187 -1.6112e-04
16:22223509 C T 0.598533 4.4615e-05
16:22226833 G A 0.121670 -1.4645e-05
16:22228607 T G 0.160707 4.5868e-05
16:22231558 A G 0.059053 1.9434e-05
16:22234500 G T 0.597381 4.4694e-05
16:22237118 G A 0.146215 2.8379e-05
16:22237273 G C 0.145770 2.3097e-05
16:22240040 C T 0.320021 -5.5303e-05
16:22250569 A G 0.565183 3.2794e-05
16:22255898 T C 0.223337 5.8379e-04
16:22256193 C T 0.119885 7.1710e-05
16:22260058 A G 0.141703 -5.1946e-05
16:22261697 T A 0.566491 4.4646e-05
16:22268526 C A 0.230604 -2.9686e-04
16:22272027 A G 0.088687 6.2668e-05
16:22274045 A G 0.181996 -3.6284e-05
16:22274136 A T 0.070641 9.7614e-05
16:22276105 A G 0.032088 -9.7242e-05
16:22278053 T C 0.051702 7.7403e-06
16:22282004 T C 0.182132 -6.4919e-05
16:22289051 C T 0.025989 -1.1828e-04
16:22296486 A C 0.175400 -1.0048e-04
16:22298392 A C 0.056720 -5.9675e-06
16:22304253 A G 0.108090 -1.9575e-05
16:22309893 T C 0.119145 5.7630e-05
16:22311550 T C 0.158230 -6.8508e-05
16:22315752 T C 0.026670 -1.1812e-04
16:22319517 G T 0.116662 -1.9677e-06
16:22328486 T C 0.021571 -7.7521e-05
16:22334035 G A 0.051718 -1.3061e-04
16:22341482 C T 0.198708 1.2612e-05
16:22342103 T C 0.261663 1.5257e-05
16:22345191 A G 1.437781 -1.5101e-05
16:22348245 G T 0.028777 -2.9896e-06
16:22360030 G A 0.261517 1.9108e-05
16:22376218 T A 0.022519 -4.7351e-05
16:22378303 A G 0.182100 -4.1530e-05
16:22379458 C T 0.060345 -6.0026e-05
16:22390261 C T 0.169412 -7.5021e-05
16:22401306 C A 0.076048 -1.4130e-05
16:22416150 G A 0.021175 7.7391e-05
16:22435811 C T 0.168646 -7.2026e-05
16:22713503 A G 0.024587 1.7695e-05
16:22714866 A G 0.361330 -2.5386e-05
16:22716182 T C 0.081868 4.8788e-05
16:22718386 T G 0.083578 4.1971e-05
16:22718938 A G 1.263831 -2.0220e-05
16:22721620 T C 0.149068 -2.0617e-06
16:22722308 T C 0.990503 2.6559e-05
16:22729394 C T 0.741434 1.1052e-05
16:22731324 C T 1.493309 -5.5728e-06
16:22733143 G T 1.194511 -9.9979e-06
16:22735833 A G 0.036119 -2.1993e-05
16:22737013 A G 0.232847 2.2230e-05
16:22737298 C A 0.396952 1.3773e-05
16:22738683 G A 1.220763 1.1244e-06
16:22748228 T C 0.054435 -2.4790e-05
16:22750715 T C 0.250728 6.9480e-05
16:22752110 A G 1.787471 8.5167e-06
16:22754554 A G 1.533241 -2.5973e-05
16:22761454 T C 0.024759 -2.9494e-05
16:22761596 A C 0.346328 -3.7262e-05
16:22765631 G A 0.020624 9.4117e-06
16:22773955 A G 0.142742 7.4595e-05
16:22774476 T C 0.031987 -6.9874e-05
16:22777777 A G 0.831448 3.9211e-06
16:22780601 G A 0.121761 -1.4615e-06
16:22784175 T C 1.332323 -5.4337e-06
16:22788479 A G 0.104955 3.1019e-05
16:22788514 C T 0.025385 -1.9841e-05
16:22790864 G C 1.760658 -2.3304e-06
16:22792413 A G 0.032656 1.4632e-05
16:22794226 G A 0.330791 -1.2213e-04
16:22794729 G A 0.788033 1.1698e-05
16:22795449 A G 0.371028 -6.0533e-06
16:22795540 T C 0.108629 2.8922e-05
16:22798358 A G 0.338100 -1.1220e-05
16:22805420 C T 0.413843 -6.5857e-05
16:22806825 T C 1.355991 3.6656e-05
16:22817421 T C 1.859388 4.4808e-04
16:22818695 G A 0.105250 1.2178e-04
16:22819009 T C 0.188815 6.4757e-06
16:22820098 A G 0.046609 -5.8759e-05
16:22820500 G A 1.073581 -1.8906e-05
16:22823367 T C 0.480118 -1.1557e-04
16:22825222 C G 0.279365 8.0798e-05
16:22826046 G T 0.050114 1.0430e-04
16:22826339 G A 0.746585 3.4626e-04
16:22827517 C A 0.749444 3.1319e-04
16:22827744 T C 0.039050 1.3332e-04
16:22829458 A G 0.331774 9.2010e-06
16:22831458 G A 0.491641 1.7547e-05
16:22833027 A G 0.868969 1.9143e-04
16:22836761 C T 0.244064 -6.4900e-05
16:22837062 C T 0.283490 3.4290e-04
16:22840855 G A 0.096275 5.1327e-06
16:22844319 T C 0.273870 -4.9845e-05
16:22844695 C T 0.641666 5.1397e-05
16:22844983 T G 0.063652 3.5637e-06
16:22845859 A G 0.369866 2.0502e-04
16:22847961 G T 0.114108 -1.4697e-04
16:22849597 T C 0.025022 -4.1718e-05
16:22858296 C G 0.241030 -1.1660e-05
16:22859003 A G 0.697558 -8.3973e-05
16:22862335 A G 1.043311 -5.1510e-05
16:22863774 C T 0.028488 1.1275e-04
16:22863865 T C 0.031883 3.0223e-05
16:22864092 A C 0.027790 4.9869e-05
16:22867638 A G 0.627641 3.5900e-05
16:22868187 A G 0.101258 -1.9677e-05
16:22870736 G C 0.092416 -7.2302e-05
16:22871393 A G 1.213583 -5.0863e-05
16:22874327 T C 0.048589 -3.2844e-05
16:22874928 C T 0.153359 -1.0738e-05
16:22875296 G A 1.809234 -1.0497e-04
16:22877317 G C 0.074318 7.4540e-05
16:22880342 C T 0.107490 4.0322e-06
16:22881640 A G 0.204271 1.6549e-05
16:22891084 T C 0.106636 2.3475e-05
16:22892965 C T 0.731943 -1.2762e-04
16:22895009 C T 1.003557 -6.7659e-05
16:22896479 C T 0.065629 -1.6751e-06
16:22896710 G A 0.030487 -4.5038e-05
16:22904155 A G 0.214067 1.9150e-06
16:22910329 A G 0.173528 7.9371e-06
16:22923747 T G 0.027508 -3.9241e-05
16:22928162 A C 0.022168 1.8284e-05
16:22928583 G A 0.033944 1.2012e-04
16:22930835 C T 0.117269 -7.2756e-06
16:22931482 G A 0.818624 -4.0411e-05
16:22937117 G A 0.109057 -6.6296e-06
16:22938031 C T 0.232247 3.0475e-05
16:22938178 G A 0.136111 2.4587e-05
16:22942415 C T 0.790542 -4.6342e-05
16:22942949 T C 0.046405 4.7313e-07
16:22943504 A G 0.034752 -9.1957e-06
16:22944021 G A 0.020247 4.4064e-05
16:22946785 A G 0.088973 -5.0856e-05
16:22948502 A C 1.411149 -1.2743e-04
16:22950699 A C 0.633753 -3.7353e-05
16:22952322 G A 0.108415 6.4090e-06
16:22954013 T C 0.136896 -4.5188e-05
16:22960331 T C 0.052666 1.0057e-04
16:22961731 T C 0.101056 -3.9245e-05
16:22963475 G T 0.084234 -3.7899e-05
16:22965114 T C 0.042578 -1.1560e-05
16:22969044 C G 0.096467 3.5155e-06
16:22969236 G C 0.089226 -4.6189e-06
16:22975897 G A 0.042779 -1.3708e-05
16:22982266 T C 0.533741 1.2478e-04
16:22985036 T C 1.920813 2.3835e-05
16:22990413 T C 0.257729 7.4133e-05
16:23001192 T G 0.127970 3.6413e-05
16:23009134 T C 1.940518 5.9316e-05
16:23009777 C A 1.404096 1.4292e-05
16:23011067 A G 0.099249 -1.0280e-04
16:23014125 C T 1.296856 2.7418e-05
16:23014145 G A 1.145426 -9.3244e-06
16:23031801 T G 0.189834 -4.4877e-05
16:23034306 A G 1.245567 1.2540e-05
16:23036048 T C 0.127516 -8.3779e-06
16:23039016 T C 0.030669 5.8411e-05
16:23059977 A G 0.079391 3.6750e-05
16:23060484 A G 0.101242 9.1192e-06
16:23067260 G T 1.565663 3.5586e-05
16:23077224 C T 0.070037 5.1754e-05
16:23079501 A G 0.145501 -3.8620e-05
16:23079621 T C 0.034937 -3.1102e-05
16:23080634 A C 0.669949 7.1656e-06
16:23082632 C A 0.049491 -2.4795e-05
16:23082972 G A 0.195680 -3.2059e-05
16:23083203 G C 0.036580 1.7326e-05
16:23084892 T C 0.608650 -4.0240e-05
16:23099939 C A 0.151125 -1.7089e-05
16:23103784 C A 0.044603 1.0170e-04
16:23125665 C T 0.109830 2.9924e-05
16:23127725 T C 0.204609 -6.7307e-05
16:23144022 C T 0.031419 6.7232e-05
16:23155669 A G 0.067849 -5.7483e-05
16:23156451 C T 1.325267 -1.8085e-05
16:23156717 T C 0.134916 1.6532e-05
16:23183727 C T 0.482137 -2.4065e-05
16:23186298 C T 0.149431 -2.4745e-05
16:23191178 C T 0.458927 -2.4023e-05
16:23200963 A G 0.020085 3.1704e-06
16:23202116 C T 0.137746 -3.2618e-05
16:23205645 C T 0.049511 -1.5681e-06
16:23211489 T C 0.441847 4.1321e-05
16:23217552 A G 0.087665 7.4262e-05
16:23220755 T C 1.587880 4.9919e-05
16:23230016 T C 0.442974 1.1285e-05
16:23236972 G T 0.082877 -6.2333e-06
16:23240570 A G 0.026537 -3.0790e-05
16:23261412 G T 0.083344 -1.2627e-04
16:23269349 C T 0.453798 -3.1122e-05
16:23269956 T C 0.655376 -1.9360e-05
16:23270443 A G 0.113212 2.2194e-05
16:23271655 T C 0.302783 5.3186e-07
16:23271996 A C 0.253269 -1.5936e-05
16:23273192 C T 0.086866 -2.6526e-04
16:23277662 A G 0.046947 1.8132e-05
16:23277839 T C 0.025093 4.3727e-05
16:23278676 A G 0.027362 -9.1581e-06
16:23280055 A T 0.342560 2.2818e-05
16:23284198 A C 0.819104 6.3237e-05
16:23285617 T C 0.143154 2.3362e-05
16:23297679 C T 0.250407 3.3312e-05
16:23298749 G A 0.155270 1.5906e-05
16:23305746 C T 0.382827 -1.7122e-06
16:23307304 A G 0.063461 1.2509e-05
16:23307915 G A 0.649209 5.2886e-06
16:23308856 C T 0.172716 -1.7994e-05
16:23312853 G A 0.078411 5.1731e-05
16:23313185 A G 0.078362 5.3345e-05
16:23316248 T C 0.020562 4.0951e-05
16:23324849 T C 0.213726 1.1353e-06
16:23328322 C A 0.508191 4.2557e-09
16:23339036 A G 0.097243 -2.1945e-05
16:23344872 C G 0.052214 5.4197e-06
16:23347304 G A 0.121024 -1.1597e-05
16:23353119 C G 0.177374 -1.3030e-05
16:23357424 T C 0.059709 -8.4011e-06
16:23360199 C T 1.101378 -5.2139e-05
16:23361588 T C 0.021058 1.7213e-05
16:23362739 G A 0.186124 -5.8680e-05
16:23366422 A G 0.772447 -1.0629e-05
16:23366528 G C 0.158243 -6.3035e-06
16:23369067 A C 0.117376 -1.2724e-06
16:23375749 A G 0.084812 8.1352e-05
16:23375921 G A 0.692442 6.5069e-05
16:23378288 A G 0.132495 5.1107e-05
16:23379135 T C 0.067460 6.7309e-05
16:23379479 C T 1.805015 -2.4669e-05
16:23383536 A G 0.471283 -2.5591e-06
16:23385030 A G 0.163381 9.1926e-05
16:23386171 T G 0.042461 7.2926e-06
16:23387393 A G 0.416865 -1.3436e-04
16:23387647 A G 0.030224 1.7006e-05
16:23391401 A G 0.043707 -1.1649e-04
16:23394399 T C 0.119145 -2.0986e-06
16:23394458 A G 0.119168 -1.3266e-04
16:23399312 C T 0.139373 8.4849e-05
16:23403510 A G 0.381856 -1.8152e-05
16:23409440 A G 0.049238 -6.1672e-05
16:23411559 C T 0.040299 -9.4311e-05
16:23415307 T C 0.045869 -3.7738e-05
16:23426108 A T 0.045606 -4.3773e-06
16:23446396 C T 0.316211 -2.1486e-05
16:23455864 T C 0.039520 -3.3922e-05
16:23457416 C T 0.044301 -6.4863e-05
16:23457583 T C 0.382466 -1.6854e-05
16:23478535 A G 0.051935 -4.6860e-05
16:23480294 T C 0.078885 3.4945e-05
16:23489711 G C 1.623084 -2.6713e-06
16:23494073 A G 0.044019 3.9600e-05
16:23499769 A G 0.022389 5.5781e-05
16:23515125 A G 0.029238 -1.6261e-05
16:23516872 T C 0.028598 3.7494e-05
16:23517300 T C 0.151541 8.0706e-05
16:23530089 C T 1.676648 -2.7934e-05
16:23533111 T C 0.199331 1.9060e-05
16:23534365 C T 0.048459 2.9393e-06
16:23540237 C T 1.628157 -1.3825e-05
16:23540362 C T 0.027160 1.4076e-04
16:23540450 G T 0.021432 7.5242e-05
16:23544061 T C 0.055551 -3.2720e-04
16:23557375 C G 0.037651 1.3084e-04
16:23560328 C T 0.180509 -6.5643e-06
16:23570374 T C 0.032513 9.9512e-05
16:23575689 G A 0.330911 -3.4139e-05
16:23577630 A C 0.885431 1.5760e-05
16:23578434 G A 0.037164 -2.0285e-05
16:23583111 C T 0.292293 5.6561e-06
16:23583793 G A 0.036709 -1.5161e-05
16:23589847 T C 0.194300 -4.2577e-05
16:23598784 G C 0.039514 -3.3471e-05
16:23600013 A G 0.144381 1.9556e-05
16:23603575 A G 0.022941 2.0123e-05
16:23606895 T G 1.645087 1.8745e-05
16:23607779 A G 0.047443 -7.4621e-05
16:23608597 T G 0.025430 9.3598e-05
16:23615765 T C 0.059297 -1.5264e-05
16:23624526 C A 0.028809 5.7581e-05
16:23634026 G A 0.549866 3.5272e-05
16:23634293 T C 0.043156 -4.7165e-05
16:23638461 G C 0.026924 3.0553e-05
16:23640467 A G 0.466041 1.8609e-05
16:23641461 G C 0.059245 -2.8267e-05
16:23646191 C T 0.171983 4.7183e-05
16:23646857 G A 0.045914 -7.2313e-05
16:23655054 G C 0.025171 -3.5819e-06
16:23662796 G A 0.265795 -1.9753e-05
16:23669290 T C 0.323287 2.0833e-05
16:23670597 A G 0.415060 8.8498e-06
16:23676875 G A 0.024402 6.8098e-06
16:23687156 G A 0.152265 7.1610e-05
16:23692405 G A 0.443354 1.7754e-05
16:23692563 A G 0.048832 2.0532e-05
16:23693770 G T 0.513166 1.7249e-05
16:23709026 C T 0.087768 -5.1841e-05
16:23711925 G C 0.514335 1.4072e-05
16:23712448 T G 0.493624 9.4645e-06
16:23712903 A G 0.102196 9.8423e-05
16:23713395 T C 1.211350 1.0496e-05
16:23714311 C T 0.162560 -1.6153e-04
16:23720652 T C 0.058148 5.4873e-05
16:23721395 G A 0.179652 3.4474e-05
16:23723611 C A 0.047125 -2.1592e-04
16:23725721 G A 0.312086 -9.5024e-06
16:23726017 C T 1.303488 -4.0102e-05
16:23728874 G T 0.025619 4.8299e-05
16:23739773 G C 0.037200 -1.0523e-05
16:23739988 A G 0.414138 1.3912e-05
16:23743126 G T 0.032107 -3.0037e-05
16:23743677 T C 0.638689 -9.0444e-05
16:23744270 G A 1.111703 -5.3434e-05
16:23746670 T G 0.039786 1.5628e-05
16:23753043 T C 0.097859 9.1702e-05
16:23755627 A G 0.206271 -7.5453e-05
16:23764268 T C 0.059345 -5.6778e-06
16:23765573 G A 0.444584 3.9902e-05
16:23768481 T C 0.030020 2.5725e-05
16:23778191 T C 0.622691 -4.2151e-06
16:23786141 T G 1.066726 1.9366e-05
16:23792157 G A 0.854045 -4.0623e-05
16:23795518 T G 0.051302 1.9431e-05
16:23796463 A G 0.043847 -1.1779e-06
16:23797412 C A 0.443646 3.6886e-05
16:23799078 C T 0.031993 -1.1562e-05
16:23804468 A C 0.025255 4.2806e-05
16:23808588 T C 0.087859 -7.6361e-05
16:23809174 T C 0.101277 -1.8892e-04
16:23811872 A G 0.026440 4.2175e-05
16:23811893 T C 0.030088 8.4262e-05
16:23815361 T C 0.056330 8.3145e-05
16:23817274 C T 1.966789 -2.2874e-05
16:23818502 C T 1.008286 1.9176e-05
16:23822177 A G 0.127759 1.6787e-04
16:23824628 A G 0.233568 6.1986e-05
16:23824906 T G 0.030286 -1.4937e-04
16:23828081 A G 0.361827 -6.4109e-05
16:23833295 C T 1.893371 1.0792e-05
16:23838158 A G 0.039459 -1.4155e-04
16:23839768 T C 0.031536 6.0892e-05
16:23845860 T G 0.070245 1.3890e-05
16:23846465 T C 0.078424 -8.9265e-05
16:23849035 C T 1.491589 -2.4892e-05
16:23856804 G A 1.145293 2.5397e-06
16:23858015 A G 0.092030 4.4257e-05
16:23860408 G T 0.051205 7.6960e-05
16:23865532 C A 0.403067 1.5341e-05
16:23877606 G A 1.883899 -1.2306e-05
16:23879721 A G 0.068722 8.3518e-05
16:23880064 T C 0.842224 -2.6281e-05
16:23880480 A G 1.045531 2.6093e-05
16:23883654 T C 0.321625 -1.9251e-04
16:23885528 T C 0.416722 2.6777e-05
16:23887804 G A 0.074886 -9.6271e-05
16:23890688 C T 1.526776 -6.8831e-07
16:23900716 C T 0.103828 5.2658e-05
16:23903156 T G 0.478486 -3.0469e-05
16:23910415 A G 0.087431 -5.3081e-05
16:23912136 A C 1.199653 5.3663e-05
16:23917335 A G 1.882692 2.0406e-05
16:23923113 T C 0.074097 -3.0938e-05
16:23933608 A G 0.068278 -1.3477e-04
16:23943047 T C 0.095594 -3.8509e-05
16:23947611 A C 0.638702 -7.5002e-05
16:23954074 G A 1.968059 -2.2412e-05
16:23954128 C T 0.099216 5.8482e-05
16:23964004 C T 0.238105 -9.8122e-05
16:23964092 C A 1.296597 1.1880e-05
16:23964858 A T 1.890926 2.8697e-05
16:23970677 C T 0.189399 -4.6284e-04
16:23972171 A G 0.025401 8.6747e-06
16:23975608 C G 0.060731 -1.9594e-04
16:23976293 G A 0.716899 7.3280e-06
16:23978178 A G 0.893491 -9.4572e-05
16:23985814 T C 0.153375 -9.1395e-05
16:23985900 G A 0.199968 1.0256e-04
16:23988755 C T 1.906805 -5.9091e-05
16:24001243 A G 0.028400 -2.1831e-05
16:24001268 T G 0.023863 6.8605e-05
16:24006879 C T 0.044639 9.2576e-05
16:24011167 C T 0.887239 -5.9587e-04
16:24013523 T C 0.042058 -5.3234e-05
16:24014087 A G 0.158104 -5.1750e-05
16:24014477 G T 1.159263 -4.8507e-05
16:24016101 A C 0.119690 1.2044e-04
16:24017302 A G 0.042685 -2.0371e-05
16:24017650 T C 0.063185 2.3646e-05
16:24018178 A G 0.071897 -2.6352e-07
16:24018286 C T 0.085071 -6.9834e-05
16:24018670 A G 0.062893 -6.8309e-06
16:24019708 A G 1.425551 -5.9373e-05
16:24019723 T C 0.028222 6.8466e-05
16:24023216 T C 0.659375 -8.7314e-06
16:24023318 T G 0.064672 -1.7385e-04
16:24023626 T C 0.063987 -3.3655e-05
16:24024713 G A 0.079255 -6.7046e-06
16:24025666 T C 0.469514 4.7033e-06
16:24027117 G A 0.043211 2.4627e-05
16:24030329 A C 0.065136 1.6833e-06
16:24032893 C T 1.060569 -4.8499e-06
16:24035319 G A 0.026914 3.1826e-06
16:24036844 G A 0.776131 -2.6325e-06
16:24041856 A G 0.097986 3.6390e-05
16:24043787 C T 1.950755 3.2249e-05
16:24048864 G A 0.160561 -8.8352e-06
16:24054537 G A 0.461419 -2.1658e-05
16:24056677 A G 0.178766 -2.3136e-05
16:24059129 C T 0.443860 2.9181e-05
16:24062218 T C 0.082643 7.8092e-06
16:24069064 C T 0.490102 -3.9397e-06
16:24071939 C T 0.020909 -8.3712e-05
16:24080464 C T 0.134962 -1.5796e-05
16:24088169 A G 0.076067 -4.2268e-05
16:24088905 C T 0.183284 -1.2669e-05
16:24097573 T C 0.092235 -4.4518e-05
16:24097950 T C 0.049874 2.0759e-05
16:24098429 T C 0.085201 -1.5600e-05
16:24098527 G A 0.131995 -3.7844e-05
16:24102182 G A 1.227397 5.7577e-06
16:24102650 G A 0.048959 2.5554e-05
16:24107904 A G 0.121547 -1.8760e-06
16:24115486 G T 1.071108 -4.2911e-06
16:24116026 A C 1.325656 -6.5042e-06
16:24117817 C T 0.133160 -3.0621e-06
16:24125738 C T 0.132242 -4.3595e-05
16:24126392 A G 1.135182 -1.4795e-04
16:24128775 G T 0.050553 1.2469e-05
16:24132273 A G 0.093452 3.6817e-05
16:24132385 G A 0.423249 -3.7466e-05
16:24132569 G A 0.680056 -6.5395e-06
16:24134270 A G 1.111365 -2.4235e-05
16:24135861 G A 0.068281 -1.0427e-05
16:24137448 G A 0.978610 5.0754e-05
16:24137552 G A 0.171742 -7.0956e-05
16:24142307 C T 0.643159 2.0087e-06
16:24144738 G A 0.026635 3.8020e-06
16:24154396 C T 0.121514 4.6982e-05
16:24156946 C T 0.211652 -5.8378e-05
16:24157930 G A 0.027897 -1.5014e-06
16:24164042 T G 0.138198 -9.7368e-06
16:24166340 T C 0.054483 -9.9331e-05
16:24172949 G A 0.419176 4.5915e-05
16:24177999 C T 0.032555 1.2594e-05
16:24195318 G T 0.151963 5.9625e-05
16:24197520 G A 0.652662 -7.9252e-06
16:24197602 G A 1.960733 -6.8653e-05
16:24198353 A G 0.051358 1.0632e-04
16:24199852 T C 0.102020 4.3568e-05
16:24203935 A T 0.056953 -1.2161e-05
16:24207753 A G 0.230413 -3.1730e-07
16:24208488 A G 0.414220 1.5568e-06
16:24210196 A G 0.022944 -7.3860e-06
16:24212402 T C 0.338941 1.8835e-06
16:24212471 T C 0.078586 -8.0467e-05
16:24213587 C T 0.258521 -2.8661e-05
16:24228393 G A 0.144666 1.1863e-05
16:24229193 T G 0.023954 1.8427e-04
16:24231252 A G 0.045723 -5.7369e-05
16:24232929 A G 0.057125 6.2762e-06
16:24234898 C T 1.664831 2.4355e-05
16:24237563 A C 0.682686 -1.1813e-05
16:24240759 G A 0.333764 1.4853e-05
16:24245155 C A 1.399860 -1.3887e-05
16:24249377 G A 0.168325 -1.4455e-05
16:24252155 A G 0.816647 -5.6281e-06
16:24256514 C T 0.089067 -4.2663e-05
16:24257014 T C 0.109291 6.5739e-06
16:24261165 C T 0.551762 -1.0383e-04
16:24264538 A G 1.047472 -2.6580e-05
16:24265881 G T 0.037748 -1.1045e-04
16:24266173 C A 0.495152 3.6326e-05
16:24268748 T G 0.051198 6.7474e-05
16:24269774 G A 0.034574 6.4095e-05
16:24286403 A G 0.087207 -4.5376e-05
16:24286659 C T 1.905630 2.8859e-05
16:24293285 C A 0.440202 -3.3201e-06
16:24301165 A G 1.375352 4.7366e-05
16:24302727 G A 0.075506 -4.6235e-05
16:24304351 T C 0.037414 -9.3209e-05
16:24306595 G A 0.047716 1.0723e-05
16:24307303 C T 0.080326 -4.3560e-05
16:24308825 T C 0.893448 -3.3659e-05
16:24309108 C T 0.367737 4.6998e-04
16:24309956 T C 1.202993 1.4499e-04
16:24309989 C T 0.198867 1.4489e-04
16:24310100 G A 0.221256 1.0947e-04
16:24310282 G A 1.004395 -8.3150e-05
16:24310882 A G 0.646440 -1.3215e-05
16:24311577 A G 0.071556 2.0668e-05
16:24314527 A G 0.061020 -2.1355e-05
16:24315647 T C 0.053477 -3.3347e-05
16:24317856 G C 0.454464 6.2670e-05
16:24323432 C A 0.764566 -4.3045e-05
16:24326258 T C 0.478495 7.0516e-05
16:24330095 C T 1.334566 -1.2842e-04
16:24338109 T C 0.302238 -4.7517e-04
16:24338224 C T 1.461270 -8.7324e-05
16:24346119 C T 0.461267 2.4903e-05
16:24351975 G A 0.362778 -5.6550e-05
16:24352368 T G 0.202522 1.4389e-04
16:24358244 G A 0.051478 6.6526e-06
16:24359043 T C 1.141495 6.8067e-05
16:24360519 C T 0.040439 -1.6205e-05
16:24363135 G A 0.682559 -1.3694e-04
16:24363487 A G 0.031705 -7.4665e-05
16:24364758 A C 0.068047 -5.2523e-05
16:24365712 A G 0.211289 -5.0224e-05
16:24366516 G C 0.285935 -2.1663e-06
16:24367577 A G 0.101290 7.5517e-05
16:24367592 A G 0.818303 -2.8115e-06
16:24367737 A C 0.894568 3.5960e-06
16:24368849 A G 0.940168 -9.3003e-06
16:24370251 A G 0.449277 -1.4346e-05
16:24370334 C A 0.353008 -3.2257e-05
16:24373769 G C 0.371038 -1.6554e-05
16:24373903 A G 0.502014 -3.6782e-05
16:24381141 A G 0.443233 -6.1830e-07
16:24381689 G T 0.284341 -5.0318e-06
16:24382487 A G 0.175160 -6.5301e-05
16:24382587 G T 0.458979 -1.0389e-04
16:24390603 T C 1.474402 -3.3013e-05
16:24393039 A G 0.032545 8.6185e-05
16:24406480 A G 0.965615 -1.0626e-05
16:24410755 A G 0.097723 1.4374e-04
16:24414981 C T 0.057992 1.5188e-05
16:24415543 G A 0.302936 -1.1156e-04
16:24415808 A G 0.366903 2.4556e-05
16:24429880 G A 0.084532 -1.0867e-04
16:24430286 C T 1.075727 -4.6323e-05
16:24433058 C T 0.094802 -4.2214e-06
16:24434692 T C 0.035356 -3.2518e-05
16:24443165 T C 0.378169 -9.5352e-05
16:24447565 C A 0.036417 -2.6223e-05
16:24453050 A C 0.486593 -1.3474e-05
16:24453703 G T 1.017339 -1.7292e-05
16:24457121 T G 1.255480 6.9614e-05
16:24460858 T C 0.370697 1.0551e-05
16:24464188 A G 0.020283 4.2726e-05
16:24472492 G A 0.104052 -3.6826e-06
16:24478188 C A 0.046872 1.0020e-05
16:24485782 A G 0.107739 -7.2247e-06
16:24486405 C T 0.106162 1.3940e-04
16:24486638 G C 0.455616 5.7288e-05
16:24488454 A G 0.192525 -6.3632e-06
16:24492921 C T 0.720697 -7.3335e-05
16:24495413 G A 0.024265 -5.5253e-05
16:24498673 A G 0.326552 -1.0281e-04
16:24500514 G T 0.635444 1.4270e-04
16:24501292 C A 0.026031 4.4221e-05
16:24507156 A G 0.209325 -6.4068e-06
16:24507187 G T 0.692968 -3.0011e-06
16:24509583 T C 0.104510 1.4863e-05
16:24509620 G A 0.116026 2.7191e-05
16:24510604 C T 1.270631 -5.5865e-07
16:24523792 C T 0.233422 -3.7668e-04
16:24531387 T C 0.071536 -5.2799e-05
16:24531718 C T 0.209250 9.7507e-06
16:24536229 C T 0.104786 2.8193e-05
16:24537491 G A 0.070533 2.7252e-04
16:24539793 T C 1.029234 -2.1147e-04
16:24545938 A G 0.153011 -7.2625e-06
16:24558192 G A 0.278748 -5.4428e-05
16:24577520 G T 0.197790 3.3129e-05
16:24584302 G A 0.269404 -3.9944e-05
16:24594291 T C 0.337789 -3.4847e-06
16:24597169 T C 0.183885 1.5973e-05
16:24599909 A G 0.411802 -8.0388e-06
16:24603166 G T 0.392317 -3.8992e-04
16:24605211 G A 0.038358 -1.8025e-05
16:24614742 A G 0.267041 1.5517e-05
16:24618285 C T 0.554680 -2.7374e-04
16:24618317 C T 0.166828 -1.3787e-06
16:24621348 A G 0.575495 1.1321e-04
16:24622748 A G 0.072039 -1.2853e-05
16:24624206 T C 0.522780 -2.2785e-05
16:24628913 C T 0.257544 4.5308e-05
16:24631030 C T 0.033824 4.1625e-05
16:24634224 T C 0.119833 -1.1151e-04
16:24636363 T C 0.166368 -2.8149e-05
16:24643990 T C 1.201662 3.1296e-06
16:24647444 T C 0.063253 -1.8354e-05
16:24650459 T C 0.950298 -6.4333e-06
16:24653315 C T 0.256129 4.8678e-05
16:24653520 G A 0.045927 7.1031e-05
16:24655265 A C 0.865155 -1.0758e-05
16:24658128 G A 0.043493 1.0638e-04
16:24662353 T C 0.112433 -9.8836e-05
16:24667099 C A 0.028202 -2.0784e-06
16:24670759 T G 1.552622 1.5838e-05
16:24673898 A G 0.188783 4.5657e-04
16:24681046 C T 0.027978 8.2605e-06
16:24686485 T C 0.169292 3.3564e-05
16:24686648 A G 1.012188 2.4741e-05
16:24687305 G A 0.241218 6.0449e-07
16:24700467 T C 0.063016 1.9326e-05
16:24711214 C T 0.121527 -8.0672e-06
16:24711319 C T 1.394927 1.7594e-04
16:24712400 A G 0.059287 8.7223e-05
16:24713220 A G 0.783083 3.2895e-05
16:24720764 G C 0.141278 -1.6201e-05
16:24734366 A G 0.022078 -9.1737e-06
16:24747504 G A 0.034347 2.4749e-05
16:24762913 T C 0.098087 7.5439e-05
16:24769508 C T 0.062740 -5.9013e-05
16:24770598 C A 0.223132 -1.8662e-05
16:24770744 G A 0.040150 -3.8153e-06
16:24771239 A G 0.064964 -3.4983e-05
16:24774430 G A 0.028420 -2.4924e-05
16:24787195 A C 1.183762 -3.7818e-05
16:24788549 A G 0.026547 -1.0190e-04
16:24790161 G T 0.037936 1.0867e-04
16:24800897 T C 0.022363 4.0292e-05
16:24801468 G C 0.022581 3.9312e-05
16:24801979 T C 0.560441 3.4087e-05
16:24802331 T C 0.098388 1.3937e-05
16:24814237 T C 0.027199 5.8037e-05
16:24831727 T C 0.390266 -2.0522e-04
16:24832408 T G 0.540038 -1.6567e-04
16:24834233 T C 0.249232 4.4504e-05
16:24844403 G A 1.022652 -8.1041e-05
16:24856775 A G 0.390470 -4.1746e-04
16:24861727 C T 1.842844 9.9227e-06
16:24866174 A G 0.251601 -2.1855e-06
16:24867422 T G 0.375196 -1.9623e-05
16:24881192 A C 0.443435 3.1712e-05
16:24882493 T G 0.269466 -1.0404e-04
16:24886492 A G 0.040965 2.1792e-05
16:24886893 T G 0.661328 -1.1743e-05
16:24888593 G A 0.272104 2.6315e-05
16:24888646 C T 0.763586 -9.2856e-06
16:24898588 C A 1.018559 -2.8942e-05
16:24911370 C A 0.514095 2.8614e-05
16:24913713 A G 0.288242 1.0759e-05
16:24917344 A G 1.364229 -9.9365e-06
16:24918048 T C 0.894724 1.0421e-05
16:24923655 G C 1.028426 -1.0674e-07
16:24950880 T C 0.023652 1.0879e-05
16:24953092 T C 0.032208 7.5199e-05
16:24954723 G A 0.857323 9.9867e-06
16:24955044 T C 0.026631 -4.4512e-05
16:24955183 C T 0.127967 -4.4442e-05
16:24955846 G A 0.021045 3.3203e-05
16:24970512 T C 0.065590 -4.6294e-06
16:24978516 T C 0.022321 2.9166e-05
16:24985091 T C 0.031442 2.7847e-05
16:24988133 G A 1.628102 8.7844e-05
16:24992961 G A 0.055444 2.9333e-05
16:25002835 T C 0.147179 2.5828e-05
16:25007549 T G 0.152817 -6.6075e-05
16:25009426 A G 0.054866 5.5531e-05
16:25014494 G A 0.126776 -3.2546e-05
16:25020165 T C 0.781188 6.2284e-05
16:25025166 A C 0.077048 2.9061e-06
16:25028055 G A 0.133871 -2.6118e-05
16:25042983 G A 0.747682 -1.4886e-04
16:25046479 C T 0.120586 -3.2846e-05
16:25048036 C T 0.701267 3.3682e-05
16:25051141 C G 0.516097 -2.0790e-04
16:25052986 A G 0.062192 -1.4289e-04
16:25059620 C A 0.242250 -2.9731e-04
16:25059971 G A 0.236875 -1.4606e-04
16:25062805 T C 0.819591 -5.0630e-06
16:25066457 A G 1.761285 1.5801e-04
16:25068754 C T 0.913338 4.8388e-05
16:25073030 A G 0.118275 7.5025e-06
16:25073063 T C 0.356452 8.7504e-05
16:25073173 A G 1.562956 -5.6450e-05
16:25078740 G T 0.722040 5.4111e-05
16:25079459 A G 0.066454 3.3995e-05
16:25079873 A G 0.126257 7.6974e-05
16:25081156 A C 0.254136 -1.6445e-05
16:25082284 C T 1.803970 1.4888e-04
16:25085079 A G 0.596345 3.2498e-05
16:25085213 G C 0.591295 3.8316e-05
16:25087716 G A 0.022909 3.9019e-05
16:25088183 T C 0.139674 7.8730e-05
16:25094379 C A 0.605183 3.0938e-05
16:25097500 G T 0.939454 1.7560e-05
16:25098122 G A 0.045353 -8.1477e-05
16:25099418 A G 0.155205 3.2436e-05
16:25100322 A C 1.681897 1.8357e-04
16:25100690 T C 0.247274 2.1145e-05
16:25101251 T C 0.970532 -1.0802e-05
16:25101902 C G 0.050770 -1.0417e-05
16:25104841 C T 0.053422 1.9683e-04
16:25105094 C A 1.065369 2.9430e-04
16:25116730 A G 0.459826 -2.0279e-05
16:25121277 C T 0.462672 -9.0717e-06
16:25121358 T C 0.594018 -3.1619e-05
16:25129290 C T 0.287911 4.4183e-05
16:25134368 T C 0.067538 6.3656e-06
16:25145766 A G 0.188900 1.7509e-04
16:25153138 A G 0.047443 -9.3026e-05
16:25154632 A G 0.440718 -2.7823e-05
16:25168923 G A 0.077765 -6.1032e-06
16:25175122 A G 1.475071 4.7745e-05
16:25192751 C T 0.240806 -4.1901e-05
16:25201271 G A 1.590815 4.0323e-05
16:25201739 T C 0.715607 3.8990e-05
16:25211385 C A 0.782132 -2.5271e-05
16:25215807 C T 0.111670 -6.3242e-05
16:25215905 G A 0.024382 1.4076e-05
16:25224627 T G 0.650228 -2.9057e-04
16:25229355 A G 0.060543 -6.5705e-06
16:25233725 A G 1.016557 2.1694e-06
16:25236463 A G 0.405424 -3.0059e-05
16:25236612 T G 0.335484 -7.9889e-07
16:25238420 A G 0.052188 4.7508e-06
16:25239809 A G 0.062091 -3.9458e-07
16:25244733 C T 0.144374 -1.8384e-05
16:25245150 G A 0.062513 -1.2326e-06
16:25245441 A G 1.038913 1.8878e-05
16:25246531 C T 0.274662 7.7056e-05
16:25249257 G A 0.320012 1.1595e-04
16:25255242 A T 0.234100 3.9613e-05
16:25258269 A G 0.031954 -4.1325e-05
16:25258450 C T 0.036255 -1.3147e-05
16:25258655 G A 0.128921 4.4641e-06
16:25263278 A G 0.440650 -8.2000e-05
16:25265791 G A 0.129123 1.0983e-05
16:25268368 G A 0.691751 -2.2917e-05
16:25271815 T C 0.129333 -1.5209e-04
16:25277267 A G 1.672422 4.9360e-05
16:25298784 C T 0.227943 3.3580e-05
16:25302716 G A 1.566212 3.7344e-05
16:25307841 T G 0.120557 -3.6064e-05
16:25330903 C A 0.973752 -3.5775e-05
16:25331120 T C 0.049839 -7.6826e-06
16:25333297 A G 0.103987 1.6900e-05
16:25336617 G A 0.227654 4.6223e-05
16:25336672 G T 0.024178 5.6622e-06
16:25350150 C T 1.831299 -3.5245e-05
16:25350540 A G 1.700917 3.6479e-05
16:25371533 G A 0.272127 4.6974e-05
16:25382001 A G 0.282338 3.6215e-05
16:25385949 A C 0.066171 1.3011e-04
16:25389427 C T 0.041581 4.2520e-05
16:25410171 G A 0.045028 1.7966e-05
16:25412188 G A 0.074610 1.5315e-05
16:25412366 G A 1.848767 -4.7856e-05
16:25413230 C T 0.315867 2.2186e-04
16:25416423 G T 0.044460 -1.0296e-04
16:25420961 T G 1.584495 4.1054e-05
16:25437051 T C 1.891637 -1.9777e-05
16:25439110 T C 0.148805 -1.4191e-05
16:25453505 C T 1.399312 -8.4646e-06
16:25455530 T C 1.398182 -6.6947e-06
16:25459050 T C 0.125624 -1.3069e-04
16:25463186 T C 1.407345 -1.9789e-05
16:25469105 C T 0.944679 -2.5377e-04
16:25469176 C T 0.059582 3.8121e-05
16:25469730 G A 1.211104 -4.8985e-05
16:25470134 G A 0.506217 -1.6261e-05
16:25474027 T C 0.194875 1.5833e-05
16:25474268 C T 0.168208 -1.2100e-05
16:25477950 C T 1.126205 4.1307e-05
16:25478061 A G 0.041948 -6.7354e-05
16:25486225 T C 1.058469 3.8668e-05
16:25487513 T C 0.246966 -6.0181e-05
16:25494661 A G 0.043006 4.8790e-05
16:25496994 G A 0.020844 2.5081e-05
16:25501199 G A 0.031675 7.9071e-05
16:25501405 T C 0.037943 -9.5418e-06
16:25522020 A G 0.037498 -2.6593e-05
16:25524323 T C 0.189932 5.2685e-05
16:25525470 G T 0.023266 -1.9859e-05
16:25529200 G A 0.075587 -1.1535e-04
16:25544451 A G 0.891297 -5.1212e-05
16:25547411 A G 0.073260 1.5999e-05
16:25551634 C T 1.129759 -4.2445e-05
16:25552498 C A 0.055321 -4.3322e-05
16:25565576 C T 0.448469 -5.3951e-05
16:25577227 C T 0.246885 -3.0358e-05
16:25580892 G A 0.107590 -2.5642e-05
16:25584578 A G 0.161233 3.2697e-06
16:25587663 T C 0.088073 -3.6335e-05
16:25588998 C T 0.049053 -4.4255e-06
16:25592542 G A 0.060348 -3.7974e-05
16:25596637 T C 0.439640 2.4058e-05
16:25597002 A G 0.032798 -4.1260e-05
16:25599995 C A 1.074256 1.5579e-05
16:25604803 T C 0.045363 3.4551e-05
16:25606012 A G 0.044035 1.5226e-05
16:25607731 C T 0.430192 -1.3893e-06
16:25610554 G A 1.482283 1.1430e-05
16:25611984 G A 0.054055 7.0796e-05
16:25616753 T C 0.056229 8.2988e-05
16:25617356 A G 0.042773 -4.3861e-05
16:25617424 G A 0.075003 5.0175e-05
16:25620959 C A 0.278184 -9.5771e-06
16:25621869 G A 0.427092 1.9176e-05
16:25630744 T G 0.031081 5.1341e-05
16:25633827 T C 0.083085 2.1406e-06
16:25634054 T G 0.030990 -2.4087e-05
16:25635613 A G 0.048985 -3.1054e-05
16:25645683 C T 0.385699 2.5479e-04
16:25645763 G A 0.066830 -1.5134e-04
16:25647567 T C 1.522086 3.0983e-04
16:25649027 G A 0.063250 -9.1852e-06
16:25649593 C T 0.427836 4.8457e-05
16:25655787 A G 1.140723 1.9195e-04
16:25659461 C G 0.066217 -1.5656e-05
16:25661935 T C 0.182032 -5.4857e-05
16:25663013 A G 0.176407 4.4396e-05
16:25668441 G A 0.075483 3.2752e-04
16:25672379 T C 1.697210 -1.0264e-04
16:25678649 C T 0.067197 5.3021e-05
16:25694523 T C 0.104137 -6.4892e-05
16:25703337 T C 1.626232 -5.9708e-05
16:25707092 G A 0.753566 -4.5196e-04
16:25711386 C T 0.649134 9.9671e-05
16:25711472 T C 0.040163 -2.7038e-05
16:25714597 T C 0.718402 4.6291e-04
16:25715220 T C 0.023171 -2.8183e-05
16:25716984 C A 0.060936 -5.6740e-05
16:25718318 T C 0.129434 -1.0009e-05
16:25718467 T C 0.080426 2.9389e-05
16:25723148 A C 0.458985 4.1558e-04
16:25726770 A G 0.110761 4.0291e-05
16:25727385 T C 0.178000 2.5828e-05
16:25727430 G A 0.281660 -3.3424e-05
16:25727441 A G 1.144124 4.1807e-05
16:25728017 T C 1.356533 -4.9696e-05
16:25728504 A G 0.732271 -5.4876e-05
16:25732537 A C 1.591003 -6.4444e-05
16:25732840 T C 0.174608 -6.6139e-05
16:25734920 C A 0.278362 3.8524e-05
16:25737818 C A 0.022922 9.7372e-05
16:25738140 A G 1.844665 -5.6992e-05
16:25739277 T C 1.563940 -1.0721e-04
16:25739789 G A 1.211013 -5.3527e-05
16:25742601 T C 0.044967 1.0117e-04
16:25745129 A G 0.063932 2.1972e-05
16:25745643 A G 0.055931 -5.7465e-05
16:25753011 G A 1.203424 -1.2186e-04
16:25753082 T G 0.023356 7.2713e-05
16:25753981 T C 1.808819 -3.8824e-05
16:25754031 T C 0.086636 -1.1563e-04
16:25757243 C T 0.087220 3.5513e-05
16:25761000 A G 0.076710 8.2209e-06
16:25770655 C T 1.129648 -7.6686e-05
16:25773810 G A 0.275960 4.3644e-05
16:25776031 C T 0.072770 4.2180e-06
16:25776098 G C 0.061108 -5.5304e-05
16:25776919 G A 1.040066 -3.2593e-04
16:25777028 A C 1.300190 -6.6479e-05
16:25779427 G A 0.765894 -1.0772e-05
16:25780003 A G 0.236158 1.6701e-05
16:25780264 T C 0.045256 -4.1530e-05
16:25781559 G A 0.627725 -1.7931e-05
16:25781770 G A 0.061066 1.7856e-04
16:25784598 G T 1.484227 1.9750e-05
16:25785149 T C 0.295821 3.1080e-05
16:25785949 T G 0.070754 -7.8925e-05
16:25789337 C G 0.097227 1.1707e-05
16:25790235 G T 0.032201 -2.4910e-05
16:25792741 A G 0.326059 2.6821e-05
16:25797077 A G 1.165254 -3.0068e-05
16:25798729 T G 0.032532 -1.0435e-04
16:25798821 C G 0.041951 -1.0414e-05
16:25805517 G C 0.082309 1.0235e-04
16:25806206 C T 0.738519 7.7780e-06
16:25806661 A C 0.345046 -5.2425e-05
16:25807868 T C 0.186556 -8.3229e-05
16:25811885 C T 0.775069 3.1236e-05
16:25813409 A G 0.599169 7.3281e-05
16:25815167 A G 0.420945 1.9860e-05
16:25823792 C T 0.250397 3.7921e-05
16:25824969 T C 0.044629 7.5081e-06
16:25826019 C A 0.486042 -3.1343e-06
16:25826039 C G 0.037514 -4.8098e-05
16:25828514 G A 0.584041 -5.4078e-05
16:25837102 G A 0.076622 -4.2958e-05
16:25838644 T G 0.118665 -5.1290e-06
16:25842017 T C 0.482802 1.5632e-05
16:25842305 G C 0.056882 -7.7899e-05
16:25842430 T G 0.143917 -8.5657e-06
16:25843599 G A 0.104695 4.4564e-05
16:25843864 T C 0.251984 -5.2513e-05
16:25846988 A G 0.129781 3.9072e-05
16:25851191 G A 0.803901 9.5191e-06
16:25853078 G A 0.044464 -3.8310e-05
16:25853605 T C 0.174313 -2.1344e-05
16:25854365 A C 0.314023 3.0936e-05
16:25854816 T C 0.074331 -2.4714e-05
16:25879054 A G 0.098038 1.1868e-04
16:25881959 T C 1.351590 3.6942e-05
16:25889289 T G 0.625729 -1.6875e-05
16:25889620 A G 1.288632 1.2592e-05
16:25890427 G A 0.116607 -2.2388e-06
16:25893809 C T 0.043214 -2.6596e-05
16:25893841 C G 1.442214 1.6166e-05
16:25896824 T G 0.155991 -2.3315e-05
16:25898472 A G 0.149444 6.4543e-05
16:25899657 G A 0.512011 2.7952e-04
16:25900824 A T 0.528597 3.8324e-06
16:25902499 A G 1.196413 1.0684e-04
16:25902545 G A 0.122761 9.8998e-06
16:25907636 T C 0.368825 -2.5458e-04
16:25910752 G A 0.584245 -1.6255e-05
16:25911304 C A 0.306600 -2.8985e-05
16:25912138 G T 0.037141 7.3735e-05
16:25912253 T C 0.706811 -9.5919e-06
16:25917524 T C 0.708457 1.4664e-05
16:25921098 C T 0.319538 -2.0130e-05
16:25921444 T C 0.250420 -5.5145e-06
16:25924212 A G 1.203239 -7.4690e-05
16:25927315 G T 0.441117 -1.7361e-05
16:25930873 A G 0.049533 2.0934e-05
16:25936917 A G 0.031162 -2.7344e-05
16:25937070 T G 0.212077 2.0924e-05
16:25939040 A G 0.187591 4.7179e-06
16:25944700 G A 1.125945 -4.4738e-05
16:25945837 T C 0.053785 -4.2276e-05
16:25959989 C A 0.392278 -5.1670e-06
16:25961377 A G 0.571775 -1.4586e-05
16:25963612 C T 0.080339 -1.0564e-04
16:25963903 A G 0.052873 6.9651e-06
16:25970032 C T 1.546585 -1.8004e-04
16:25970232 C T 0.981483 -1.1659e-04
16:25972091 C T 0.071264 -2.9272e-05
16:25977900 A G 0.203720 -5.7615e-05
16:25979726 A G 0.064954 -1.0683e-04
16:25983504 A G 0.257262 3.4362e-05
16:25987493 A G 0.286175 8.3059e-05
16:25989990 C T 1.880771 4.6151e-04
16:25992186 A G 1.718730 4.6143e-04
16:25994436 G A 0.160119 -3.4932e-05
16:25995418 T C 0.600704 4.3393e-05
16:25998105 C T 0.295165 -1.6523e-05
16:26000673 C T 0.578568 -1.9004e-04
16:26002327 T C 0.023324 -7.5611e-05
16:26003584 A G 0.099998 1.0143e-05
16:26008913 C T 0.094549 8.7525e-06
16:26009803 G A 0.287366 6.5989e-05
16:26013311 G A 0.391396 -1.2201e-06
16:26021936 G T 1.171746 -7.4309e-05
16:26025004 G T 0.029981 4.9550e-05
16:26026724 C T 0.046963 1.4258e-05
16:26028443 T C 1.141106 -9.1486e-05
16:26035729 A G 1.148818 -6.6953e-05
16:26036868 T C 0.131914 -5.5559e-06
16:26038027 G A 0.310872 3.7855e-05
16:26038067 C T 0.030637 2.5749e-05
16:26042338 C T 0.034668 7.6560e-05
16:26046959 G T 0.020445 -4.7299e-05
16:26049610 C T 0.323718 1.3074e-05
16:26051166 G T 0.025174 2.0830e-04
16:26051170 A G 0.250656 -2.5139e-05
16:26053862 T C 0.075876 -4.8424e-05
16:26055992 G A 0.060046 1.1807e-04
16:26056475 A G 0.053337 -8.1521e-06
16:26062088 A G 0.205719 2.7775e-06
16:26064461 C T 0.103890 -2.9445e-05
16:26064782 C G 0.102115 -3.5551e-05
16:26066489 T C 1.188854 2.0193e-05
16:26066935 C T 1.133352 -1.2498e-06
16:26068251 T C 0.314173 -8.5978e-06
16:26071831 A G 0.044636 -1.3654e-04
16:26072415 T C 0.067048 -5.9916e-07
16:26075514 T C 0.323215 -2.2115e-05
16:26078557 T C 0.051533 6.2632e-05
16:26084574 C T 1.383820 1.7326e-05
16:26085652 G A 0.191496 4.0259e-05
16:26087485 A G 0.471050 1.5004e-05
16:26092106 G A 0.950616 9.9634e-06
16:26092846 A C 0.046654 -2.9637e-05
16:26092979 T C 0.803379 -3.2680e-05
16:26093561 G A 0.129632 1.0713e-04
16:26102301 A G 0.971655 -2.0633e-06
16:26112023 C T 0.487837 2.9229e-05
16:26117410 A G 0.342349 -3.7760e-05
16:26119681 G T 0.134799 6.2566e-06
16:26124193 C G 1.260530 -1.8524e-05
16:26125144 A G 0.059530 1.4432e-05
16:26126902 G A 0.035103 3.1602e-05
16:26127638 G A 0.437073 -5.7230e-05
16:26129082 C T 0.052828 -2.6738e-05
16:26129371 A C 0.059196 -2.2737e-04
16:26130182 T C 1.734975 3.0697e-05
16:26130219 G A 0.533959 8.7956e-05
16:26130825 C T 0.720872 3.9358e-05
16:26131207 A G 1.455184 -1.1586e-05
16:26131569 C G 0.497197 5.6982e-05
16:26131832 A G 0.157409 3.2301e-05
16:26131906 A G 0.392661 -3.8695e-05
16:26131956 C T 0.312537 8.8300e-06
16:26132278 T G 0.830046 -1.1241e-05
16:26132379 G A 1.011685 -6.5471e-05
16:26132438 G C 1.396446 -4.5173e-05
16:26132643 A G 1.205394 -1.9630e-05
16:26134538 C T 0.452484 -1.0665e-04
16:26137926 G A 0.203749 6.5878e-05
16:26144472 C T 0.060436 7.2557e-05
16:26144975 T C 0.144465 3.1218e-05
16:26146662 T G 0.523014 2.7527e-05
16:26147911 T C 0.934592 -1.6383e-06
16:26150065 T G 0.504370 -1.3782e-05
16:26150433 G T 0.168474 -5.7005e-05
16:26158567 T C 1.118275 -4.4073e-06
16:26158958 T G 0.030335 -7.2684e-05
16:26166532 A G 0.094893 -7.3838e-05
16:26168140 G A 0.051958 -1.7516e-05
16:26168371 T C 0.067654 -1.0580e-04
16:26169492 T C 0.935948 -2.4662e-05
16:26171549 G A 0.080611 -7.6729e-06
16:26179755 C T 0.512073 -3.4060e-06
16:26187423 T C 0.422844 1.5749e-07
16:26190010 C A 0.229945 1.1046e-05
16:26200627 A G 0.059391 5.4628e-05
16:26202215 A G 0.853578 6.4362e-06
16:26202815 A G 0.090550 1.3301e-05
16:26204300 T G 0.090297 -2.5635e-05
16:26206995 T G 1.678141 -3.6797e-05
16:26208471 T C 0.185706 -2.3207e-05
16:26210930 A G 0.046323 6.4538e-05
16:26211884 T C 0.039491 9.6508e-05
16:26215192 C T 0.076106 3.8632e-05
16:26217138 A G 0.676889 6.6834e-05
16:26223929 A G 0.033642 -8.1126e-05
16:26227801 A G 0.367877 2.5765e-05
16:26228200 A C 0.196313 8.5812e-06
16:26232045 A C 0.063185 -5.4315e-05
16:26235193 T C 0.097168 1.7055e-05
16:26240929 A G 0.259699 -2.9446e-05
16:26246709 T C 0.053828 5.3392e-05
16:26248661 G A 0.069612 -3.4217e-05
16:26251040 A G 0.098622 -1.3976e-05
16:26252257 G A 1.564394 1.9525e-05
16:26260286 C T 0.021214 2.6182e-04
16:26270748 T C 1.619922 -3.7153e-05
16:26280373 C T 0.684042 -4.7681e-05
16:26287351 T C 0.544069 -1.9053e-05
16:26288439 C G 0.026365 5.0822e-05
16:26293006 C A 0.576196 -1.3098e-06
16:26296096 T C 0.918061 -3.3641e-05
16:26296253 C T 0.753693 9.8179e-05
16:26310678 T C 0.047479 -7.0058e-05
16:26313615 G A 0.609890 2.5532e-05
16:26323703 A G 1.418017 4.1535e-05
16:26328263 C T 1.852266 4.0605e-05
16:26331521 A G 0.048712 -4.9898e-05
16:26333846 T C 1.491417 5.4415e-05
16:26354779 T C 0.801078 9.7157e-06
16:26359256 T G 0.064818 8.1153e-05
16:26361956 C G 0.091108 4.6131e-05
16:26363418 A G 0.059514 -5.9525e-05
16:26364549 A C 0.787705 -4.2421e-05
16:26364953 A G 0.029572 -8.5090e-06
16:26367041 T C 0.187406 4.2520e-05
16:26377650 T C 0.089057 -2.3568e-05
16:26386454 A G 0.325117 -2.3232e-05
16:26391019 G A 0.049527 1.0394e-04
16:26395918 T G 0.020968 7.2294e-05
16:26397615 T G 1.873838 2.2921e-06
16:26401273 T G 0.055791 -1.8173e-05
16:26446077 G A 0.036606 -2.7044e-05
16:26451443 C T 0.357266 -1.3252e-05
16:26452930 G A 0.696363 1.5578e-06
16:26455578 C A 0.441331 -6.8244e-06
16:26458376 A G 0.058852 4.5925e-05
16:26468004 C T 0.229741 1.8719e-05
16:26470792 A C 0.026599 1.1161e-05
16:26471584 G A 0.760960 1.3057e-06
16:26474103 C T 0.384553 4.8122e-06
16:26490375 T C 0.062633 -4.6942e-05
16:26500874 C T 0.201954 8.4942e-06
16:26504781 G A 0.125510 -1.0792e-05
16:26505011 T C 0.618624 8.5409e-05
16:26505557 T C 1.008653 1.5399e-05
16:26508110 G A 1.599588 7.4719e-06
16:26511032 C T 0.358828 -2.0426e-05
16:26514779 T G 0.114049 -1.3892e-05
16:26515116 C T 0.165134 -4.2483e-05
16:26516786 T G 0.023292 -3.1076e-05
16:26520462 G A 0.046820 -4.4791e-05
16:26522179 T C 0.211282 -9.6041e-06
16:26526619 G A 0.291998 2.3013e-05
16:26526677 G A 0.277992 -2.7379e-05
16:26527044 C T 0.374560 -2.6045e-05
16:26534404 C T 0.155936 -7.5793e-05
16:26534735 C T 1.364319 -2.3235e-05
16:26535991 A G 0.254772 -7.5692e-07
16:26539120 T C 0.300005 2.0323e-05
16:26539214 G T 0.835450 -4.3178e-05
16:26541993 G A 0.298937 2.7337e-06
16:26542172 A G 0.027995 7.1120e-05
16:26543331 C T 0.088859 -4.4038e-05
16:26555909 T C 0.107934 5.2531e-05
16:26556447 T A 1.193992 -1.0603e-04
16:26556647 C G 0.066665 -2.1668e-05
16:26560448 C T 0.394729 3.5618e-05
16:26561878 T C 1.438556 -1.3586e-04
16:26562685 G A 0.033428 1.4641e-05
16:26564980 A G 0.965439 1.4742e-05
16:26567528 G A 1.734358 1.4633e-04
16:26570722 T C 0.071205 1.3323e-05
16:26571207 T C 0.033444 -1.8554e-06
16:26571893 G C 0.100871 -3.7770e-05
16:26572694 T C 0.084562 -7.7585e-05
16:26572740 T C 0.118791 -3.4048e-04
16:26575788 T C 0.062572 -1.5479e-05
16:26580699 A C 0.063185 1.4942e-05
16:26581131 C A 0.615437 3.0458e-06
16:26581849 T C 0.045645 -7.6517e-05
16:26583287 G A 0.053509 -4.6171e-05
16:26587493 G A 0.440812 2.0567e-05
16:26593579 G A 0.465103 5.6726e-06
16:26593604 G T 0.475908 3.9745e-05
16:26602886 A C 1.237998 1.7008e-05
16:26605704 C T 0.066197 7.1500e-05
16:26619234 T C 0.050556 3.0444e-05
16:26625271 C A 0.440455 4.0835e-05
16:26626840 C A 0.741797 -5.6640e-05
16:26633162 A G 0.100914 -3.3115e-05
16:26635307 A G 1.273916 -4.5614e-06
16:26646128 T C 0.935027 -7.8251e-06
16:26646376 A C 1.308395 -2.6271e-05
16:26651226 T C 0.161973 1.5262e-05
16:26654483 C T 0.229932 -1.2874e-05
16:26657507 T C 0.181509 -1.8948e-06
16:26659089 T C 0.067872 8.1574e-05
16:26660175 T G 0.652821 -4.5911e-05
16:26662372 T C 0.096740 7.4079e-05
16:26668097 C T 1.479495 9.6728e-06
16:26674387 T A 0.403840 3.8466e-05
16:26677455 C T 0.342261 1.6357e-05
16:26678023 G C 1.120843 1.6955e-05
16:26678912 G A 0.166692 1.1343e-05
16:26689433 A C 0.070043 9.9179e-06
16:26690504 T C 1.259193 6.4447e-06
16:26691554 G A 0.104779 -3.0304e-05
16:26692998 C T 1.425138 1.5982e-05
16:26700237 T C 0.081264 -1.9403e-06
16:26701632 A G 0.165929 1.7134e-05
16:26710023 G C 0.515364 -3.2952e-06
16:26717490 A G 0.027079 4.2366e-05
16:26719953 C T 0.410224 8.3779e-06
16:26722612 A G 0.126182 -1.8565e-05
16:26723603 T C 0.049481 -3.7639e-05
16:26728526 C G 1.331826 -4.6477e-06
16:26728946 T G 1.289489 -7.9884e-06
16:26729157 A G 0.496272 -9.2326e-06
16:26730593 G A 0.070624 3.8375e-06
16:26730787 C T 1.501037 5.8587e-05
16:26734146 A G 1.501430 5.0141e-05
16:26735977 A C 0.687652 -7.0705e-06
16:26738343 G A 0.297944 4.0242e-05
16:26740097 T G 0.040562 4.1325e-05
16:26740721 A G 1.485337 3.3035e-05
16:26742557 T C 0.105786 -2.6214e-06
16:26746994 A G 1.875736 1.3863e-04
16:26762120 G A 0.381840 -5.8221e-05
16:26763439 C T 0.035012 3.6819e-05
16:26765812 A C 0.490050 1.0105e-04
16:26766250 C T 0.021399 -5.0060e-05
16:26768076 T C 1.287642 -1.4363e-05
16:26769766 A C 0.238336 5.5202e-05
16:26774539 A G 0.135435 -1.9487e-04
16:26778129 C T 0.041461 -3.9180e-05
16:26778482 T C 0.029179 -9.2017e-05
16:26781308 A G 0.100453 4.6049e-05
16:26784050 A G 1.969003 -1.9774e-05
16:26790123 G A 0.725968 2.4553e-05
16:26791841 G T 0.493059 1.5098e-04
16:26793623 A G 0.103569 1.0303e-04
16:26796546 G A 0.069349 7.2680e-06
16:26796643 A G 0.871004 7.4781e-05
16:26798096 T C 0.105831 -2.0366e-04
16:26798428 T C 0.859745 2.7586e-05
16:26798981 A G 0.031779 1.8113e-05
16:26799723 G A 1.175917 -5.7587e-05
16:26802176 T C 1.249686 6.4098e-06
16:26802689 C G 0.050173 8.1027e-05
16:26805784 A G 0.561856 -2.1076e-05
16:26807740 C T 0.324082 -2.2236e-05
16:26808123 T C 0.617167 2.9675e-04
16:26808273 G A 0.044973 2.0677e-05
16:26808303 T C 0.398653 1.6373e-05
16:26808305 A G 0.026375 -2.8803e-05
16:26808444 C A 0.284883 9.3505e-05
16:26809449 C T 1.067596 1.3743e-04
16:26809667 A G 0.264587 -1.0325e-05
16:26810300 T C 0.095552 -6.9031e-06
16:26810330 A G 1.975017 6.2709e-06
16:26812516 T G 0.755566 6.9385e-05
16:26815770 T C 1.077035 5.1052e-05
16:26817242 C A 0.222535 2.1048e-04
16:26819172 G T 0.529979 -1.5243e-05
16:26819327 C T 0.031828 3.3235e-05
16:26826981 C T 0.213402 2.0603e-04
16:26828436 A G 0.061624 -5.4163e-05
16:26829543 T C 1.093640 2.0476e-05
16:26833447 C T 0.114728 -6.2971e-05
16:26838024 A G 0.243506 -1.9566e-05
16:26838904 T C 0.536127 8.2153e-05
16:26838997 G C 0.033655 -5.5320e-05
16:26849862 G A 1.027083 -8.3819e-07
16:26852303 C T 0.584479 3.5300e-05
16:26853098 T C 0.150226 -1.0157e-05
16:26864493 T C 0.796495 9.3629e-05
16:26864720 G A 0.701881 5.6343e-06
16:26866627 A G 0.069985 -2.2779e-05
16:26872744 G A 1.712352 2.5354e-06
16:26874225 A G 1.264474 -1.8883e-04
16:26881217 A G 0.041030 -1.4899e-04
16:26883057 G A 0.661264 -2.5348e-04
16:26883757 T G 0.083637 -8.5038e-05
16:26888391 A C 1.942193 2.4955e-06
16:26893214 T C 0.342274 -3.7271e-04
16:26895276 T G 1.683546 4.6674e-05
16:26913949 C T 1.831893 8.8484e-05
16:26915396 A G 0.606031 4.0095e-05
16:26919840 C T 0.034100 -2.0593e-05
16:26933971 T C 1.756715 1.1137e-04
16:26942861 T C 0.037076 -3.8702e-05
16:26943239 A G 0.395842 -1.1098e-04
16:26944850 A G 1.592032 2.3333e-05
16:26947920 T C 0.042935 -2.3155e-05
16:26948830 A G 0.674737 3.2710e-07
16:26950378 G T 0.723186 1.5838e-05
16:26950525 T C 0.024752 5.3835e-05
16:26953210 T C 0.500592 -4.7282e-06
16:26954662 T C 0.763469 -2.4850e-06
16:26956561 G A 0.286318 4.1687e-06
16:26957696 C T 0.326484 -1.8201e-05
16:26957829 G C 0.649134 -1.6825e-05
16:26959545 G A 1.160772 3.8047e-06
16:26960188 A G 0.148165 1.7537e-05
16:26960516 G C 1.512543 -6.0232e-06
16:26960703 A G 0.039520 -2.9946e-05
16:26960989 G C 0.672637 -1.8191e-04
16:26961257 A C 1.688849 2.6693e-06
16:26961891 C T 0.039209 6.3122e-05
16:26965630 A T 0.332774 8.7853e-05
16:26966774 A G 0.343131 3.7107e-05
16:26967983 T C 0.039517 6.8418e-06
16:26968108 C T 0.108710 -7.7806e-06
16:26968603 A G 0.103786 1.5615e-05
16:26970423 C T 0.074964 -6.3881e-05
16:26971675 C A 0.294828 3.5866e-06
16:26971839 C T 0.630108 7.4637e-05
16:26972505 A G 1.070981 5.0139e-06
16:26984414 G A 0.326607 -4.3463e-05
16:26985037 C A 0.023107 -1.6630e-05
16:26987505 A G 0.385647 -1.7668e-05
16:26991132 C G 0.397900 -2.7411e-06
16:26993255 A G 0.106905 2.6839e-05
16:26999373 A C 1.480511 -7.7994e-05
16:27003067 G A 0.487311 5.5500e-05
16:27005389 A G 0.030620 -5.2460e-06
16:27005455 T C 0.294825 -7.8764e-05
16:27007724 T C 0.048264 4.9033e-06
16:27008721 T C 0.327097 -1.0438e-05
16:27011672 A C 0.235541 -2.4017e-05
16:27014261 G A 0.533508 1.1071e-04
16:27024299 C T 0.654905 1.0106e-04
16:27026342 A C 0.748607 5.9169e-05
16:27027231 G A 0.710025 -3.0835e-05
16:27029819 C T 0.516425 1.4737e-05
16:27031507 C T 0.497739 -2.5518e-05
16:27034410 C T 0.410549 -1.2458e-05
16:27038182 T C 0.036206 1.0088e-05
16:27038462 C T 0.793129 4.2708e-05
16:27039074 G A 0.269044 -5.4135e-06
16:27040138 A G 0.405200 2.0860e-05
16:27040207 G A 0.084964 1.3973e-05
16:27041352 T C 0.033860 -1.8148e-04
16:27041439 A C 0.365855 -1.9986e-05
16:27045450 A G 0.952963 1.8071e-05
16:27048341 A G 1.061653 4.0623e-06
16:27056455 A G 1.821120 8.2603e-05
16:27057858 A G 0.099658 -6.8576e-05
16:27058320 T C 1.604992 -1.4627e-04
16:27062009 A C 1.491722 -6.2568e-05
16:27064137 T C 1.211360 -1.5015e-04
16:27066707 G T 0.100508 6.8791e-07
16:27067091 C T 0.128665 -1.2452e-05
16:27067276 G A 0.068050 -1.2507e-04
16:27068018 G A 0.398384 3.0251e-05
16:27069472 G T 0.106779 7.5484e-06
16:27070568 G A 0.059926 3.3473e-05
16:27074217 A G 0.374865 9.9582e-06
16:27075293 T C 1.932790 4.8586e-05
16:27075427 A G 1.518317 3.0216e-06
16:27082029 T C 0.158649 1.5525e-04
16:27083892 G A 0.134601 -1.3221e-04
16:27084926 C T 1.078894 1.9670e-05
16:27086032 C T 0.725380 6.4257e-06
16:27087453 C T 0.027319 1.2937e-05
16:27087947 T C 1.040760 3.6882e-05
16:27090018 T C 0.170334 -1.2419e-04
16:27091802 C G 0.848771 -5.8355e-06
16:27093138 A G 0.069277 -1.0130e-04
16:27095271 C T 0.239118 -2.2624e-05
16:27096321 C T 0.823963 -1.1265e-04
16:27096364 A G 1.055061 -4.1881e-05
16:27096815 C G 0.944679 1.8360e-05
16:27098097 T C 0.304403 -1.7271e-05
16:27102315 G A 1.188588 -9.8687e-07
16:27108854 C T 0.083533 3.5033e-06
16:27109136 C A 0.351362 -1.7165e-06
16:27113090 A C 0.374307 2.9906e-06
16:27117492 G T 0.133439 8.1354e-05
16:27117589 C A 1.766036 -1.9557e-06
16:27118551 A G 0.481033 2.6154e-07
16:27119086 G A 0.154491 -7.6890e-05
16:27123310 G T 0.128798 -6.1991e-06
16:27125711 C A 0.096155 4.7664e-05
16:27132744 A G 0.046784 9.9703e-05
16:27136421 A G 0.424885 -5.5768e-05
16:27138785 G A 0.255288 2.6340e-05
16:27139728 C T 0.249222 -1.4706e-05
16:27140008 T C 0.135202 -1.1900e-04
16:27140973 A G 0.789062 -1.3066e-06
16:27143165 C A 0.035541 1.2967e-04
16:27145134 G T 1.786342 5.9100e-05
16:27149329 G A 0.795725 3.0454e-05
16:27150916 C G 0.203989 4.8293e-06
16:27153025 C T 0.259663 -5.1006e-05
16:27154966 C G 0.047703 -2.5083e-05
16:27157298 G T 1.318022 2.7672e-05
16:27159795 C T 0.058219 -4.0624e-05
16:27163976 G A 0.474266 -7.3120e-06
16:27165173 G T 0.200224 -1.6712e-05
16:27166583 A G 0.120171 6.0934e-06
16:27167434 T C 0.039553 1.3639e-04
16:27167505 T C 0.027647 -4.7441e-06
16:27170232 A G 0.071481 2.4270e-06
16:27171216 T C 0.070572 9.5197e-05
16:27171218 T C 1.530148 7.3803e-05
16:27171546 G A 0.067911 4.1771e-05
16:27172484 G A 1.480368 1.3396e-04
16:27177634 G A 0.158211 -2.3920e-04
16:27178934 A G 0.066632 1.0861e-04
16:27181142 G A 1.688138 -1.3330e-04
16:27181820 T C 0.057369 -1.4169e-04
16:27182478 C T 0.539564 3.1060e-05
16:27182710 A G 0.086100 9.2769e-05
16:27190329 C T 0.277934 -9.6990e-05
16:27192409 G A 0.075866 -2.7597e-04
16:27208673 A G 1.019312 -3.9209e-06
16:27209353 A G 0.057515 -2.0364e-05
16:27214224 T C 1.946656 -1.4009e-04
16:27215267 A G 1.718996 2.7491e-05
16:27221733 G A 0.021049 5.7064e-05
16:27222699 G A 0.055191 1.1819e-06
16:27228135 C T 0.278950 -4.4959e-05
16:27237402 G A 0.718282 -1.3584e-06
16:27245086 T G 1.070258 1.7443e-05
16:27246617 C T 0.350937 7.9202e-06
16:27253663 A G 0.076262 -1.5992e-06
16:27265820 G A 0.061513 -2.5295e-05
16:27268779 C G 0.021032 -6.8193e-06
16:27275740 T C 0.098012 1.3190e-05
16:27276137 G A 0.688632 7.2528e-06
16:27290377 G A 0.328068 3.3387e-05
16:27294131 T C 1.803460 1.6029e-05
16:27301384 C G 0.516620 -8.8967e-06
16:27314111 G A 0.858660 2.9530e-06
16:27324016 A G 0.045129 -6.2203e-06
16:27327116 G A 0.917405 7.8647e-06
16:27327201 A G 0.025343 -1.1664e-05
16:27328925 T C 0.052633 8.5523e-05
16:27333381 C A 0.283805 -2.5321e-05
16:27335296 C T 0.038816 2.7119e-05
16:27349933 T A 0.027826 -5.1713e-05
16:27353082 T C 0.041893 6.3084e-05
16:27353479 T C 0.030552 9.8100e-06
16:27354531 G C 0.907012 -1.5014e-05
16:27358045 A G 0.038573 3.7940e-05
16:27358948 G A 1.092952 -1.0063e-05
16:27359836 T C 0.041646 -4.8906e-05
16:27361793 T C 0.163167 -2.1742e-05
16:27364345 A G 1.889583 -2.8432e-05
16:27365468 G A 0.161710 -6.4404e-06
16:27367972 A G 1.710995 1.3949e-06
16:27373872 C A 0.242243 1.0727e-05
16:27373964 C T 0.237959 8.3502e-06
16:27373972 C T 0.256265 1.3471e-05
16:27373980 T C 0.092348 -4.0047e-05
16:27374180 C T 0.346841 -6.3827e-06
16:27374400 G A 0.427294 -3.9292e-05
16:27374696 T C 0.048543 -2.1341e-05
16:27378249 G A 0.707392 2.3012e-07
16:27380672 A G 0.153219 3.7529e-05
16:27384731 G T 0.268794 6.2031e-05
16:27385506 A G 0.060838 1.0875e-05
16:27386761 C T 0.267382 5.6919e-05
16:27389038 A G 1.356189 -6.5437e-05
16:27389411 A G 0.501417 2.5489e-05
16:27390751 A G 0.037508 -2.3825e-06
16:27391503 A G 0.157821 4.9021e-05
16:27391538 C T 0.037583 2.5641e-05
16:27396406 T C 0.046638 8.1206e-06
16:27396461 A G 1.161544 -1.2447e-05
16:27399456 G T 0.383953 5.1082e-05
16:27403469 G A 1.728100 3.9647e-05
16:27404431 G A 0.026336 -2.2263e-05
16:27414502 A G 0.026794 9.6149e-06
16:27415709 A G 0.050004 6.0843e-05
16:27417118 C T 0.530184 4.4085e-05
16:27417871 T C 0.077794 -4.5314e-06
16:27423501 T C 0.556659 -5.3626e-05
16:27424636 A G 0.079816 -3.0403e-05
16:27427174 C T 0.395774 2.0083e-05
16:27428161 C T 0.037011 1.0402e-04
16:27434927 G A 0.629426 3.8337e-05
16:27437971 A G 1.521131 1.9991e-05
16:27439695 C A 0.118603 3.5309e-05
16:27441859 T C 0.072734 3.3323e-05
16:27442789 A G 0.044175 -4.8190e-05
16:27444030 T G 0.925880 7.2145e-05
16:27444401 A G 0.092919 1.0598e-04
16:27445071 A C 0.698161 1.3767e-04
16:27454683 C T 0.176050 1.8220e-04
16:27457366 A G 0.026375 1.9319e-05
16:27461521 T C 0.191688 -1.6172e-05
16:27463448 T C 0.454000 7.3873e-06
16:27467337 G T 0.324491 -3.7029e-05
16:27468586 C T 0.617608 6.4725e-05
16:27474910 G A 0.301209 3.2954e-05
16:27480797 T C 0.068573 2.6414e-04
16:27481250 T C 0.159947 1.7952e-04
16:27486021 G C 0.147438 -3.4301e-05
16:27489701 C T 0.020276 -7.9146e-05
16:27491615 A G 0.062065 -1.9582e-05
16:27498043 A G 0.056752 -2.1804e-05
16:27504886 A G 0.222821 8.1298e-06
16:27512342 C T 0.049060 -1.4460e-05
16:27517247 A G 0.024434 -4.5102e-05
16:27524433 G T 0.029991 -3.6326e-05
16:27527812 C A 1.688586 5.5782e-05
16:27542923 T C 0.046119 -2.2287e-05
16:27551337 T C 1.884101 4.1609e-06
16:27580712 G A 0.070274 -2.2548e-05
16:27586789 A C 0.071442 8.5180e-06
16:27611661 C T 0.160184 1.4496e-04
16:27618011 A G 1.702939 -2.1322e-05
16:27622872 A G 0.029592 8.0155e-05
16:27635840 G A 0.289015 -8.0681e-05
16:27641784 A G 0.156335 -1.7441e-05
16:27645405 A G 0.039527 8.0154e-05
16:27649246 A G 0.032152 -1.0021e-04
16:27651567 A G 0.036372 -4.2958e-06
16:27664766 T C 0.050040 6.4461e-05
16:27720201 T C 0.295964 3.4028e-05
16:27726997 A G 0.042597 -4.7644e-05
16:27729524 T C 0.210688 -9.4319e-06
16:27743861 A G 0.177510 5.0508e-06
16:27745141 T C 0.080504 6.0070e-06
16:27745277 C T 0.047216 8.6955e-05
16:27749362 T C 0.053623 2.0345e-05
16:27752135 T C 0.296279 3.3344e-05
16:27757219 A G 1.485565 -3.4301e-06
16:27760935 A G 0.056093 6.0895e-06
16:27761040 T C 0.146523 -1.4021e-05
16:27762872 A G 0.048397 -9.9375e-07
16:27764276 T G 0.240390 6.8648e-05
16:27767803 G C 0.071449 -5.2093e-06
16:27769894 A G 0.076006 6.5274e-06
16:27770117 G C 0.264652 4.7064e-05
16:27772880 A G 0.085775 1.2277e-05
16:27773286 T C 0.093017 5.6988e-05
16:27781309 A G 0.141073 1.2648e-05
16:27784497 A G 0.066970 5.2358e-07
16:27786145 A G 0.292111 7.1024e-05
16:27786977 A G 0.029059 -1.6412e-05
16:27795175 C G 0.516088 -5.8236e-05
16:27795303 A G 0.100635 -2.4236e-05
16:27806023 C A 0.408381 2.0209e-05
16:27806340 A G 0.479514 -5.5556e-06
16:27807334 C G 0.056982 3.3737e-06
16:27811102 A G 0.283835 -5.4279e-05
16:27811466 A G 0.064970 9.0148e-05
16:27813340 T C 0.026917 1.1997e-04
16:27813483 A G 0.172742 -1.0694e-05
16:27813725 C A 1.241221 -6.2420e-05
16:27818420 A G 0.388198 -5.3234e-04
16:27819251 T G 0.853321 -9.1189e-05
16:27819391 C T 0.122881 -1.4054e-05
16:27822512 C T 0.317220 1.4927e-04
16:27823714 T C 0.296266 -1.3558e-04
16:27823953 A G 0.216508 5.4032e-05
16:27824831 C A 1.243542 -6.0002e-05
16:27829547 T C 0.477233 -2.0980e-05
16:27829933 T C 0.076116 8.1622e-06
16:27830051 A C 0.076609 -2.6581e-05
16:27834107 G T 0.570976 -1.1798e-06
16:27836221 T C 0.025628 4.6103e-06
16:27842333 G C 0.020520 2.1799e-04
16:27843402 A G 0.035927 -4.5929e-06
16:27848512 A G 0.550992 1.1307e-04
16:27853043 C T 0.648388 -1.1975e-05
16:27854733 G A 0.147604 -1.3834e-04
16:27855103 C T 0.619500 1.1747e-05
16:27859896 A G 1.050312 4.7520e-05
16:27860811 G T 0.632162 -4.1047e-05
16:27861762 T C 1.012571 -1.2921e-05
16:27866470 C T 0.171577 4.1746e-05
16:27866659 T C 0.069618 -9.3077e-05
16:27866677 T C 0.107821 -9.4859e-06
16:27869163 T C 0.757172 1.9662e-05
16:27876787 A G 0.036450 3.2329e-05
16:27884983 A C 0.026816 3.9909e-05
16:27888137 G A 1.877434 -2.0159e-05
16:27891585 C T 0.177487 -3.5744e-05
16:27897258 C T 1.286038 -5.8001e-05
16:27898730 A G 0.974079 6.6160e-06
16:27899400 T C 0.755916 9.8988e-06
16:27904495 C T 0.213382 -5.1290e-05
16:27907167 A G 0.049764 1.7031e-06
16:27907248 G T 0.039978 -5.9994e-05
16:27912838 G A 1.820607 -3.2832e-05
16:27920562 G T 0.097009 -1.1763e-05
16:27923444 G A 0.145591 -1.6573e-04
16:27924612 C T 0.584466 2.0209e-05
16:27927153 A G 0.222727 -9.7637e-05
16:27928326 A G 0.049456 -3.5294e-05
16:27929597 T C 0.116957 -1.8884e-04
16:27933370 T G 0.108226 1.0494e-04
16:27935135 T C 0.073474 1.9745e-05
16:27936605 G A 0.622769 -7.1786e-05
16:27941419 G A 0.439498 1.3067e-05
16:27945353 A G 1.411581 -1.2406e-06
16:27946420 C T 0.091748 -8.3015e-05
16:27947038 G A 0.529840 -1.8199e-05
16:27947397 T C 0.408527 5.9587e-05
16:27947723 G C 0.052672 8.3642e-05
16:27950344 A G 0.257307 1.5582e-05
16:27956756 T C 0.807326 -1.6769e-05
16:27967664 C T 0.284932 -4.7441e-05
16:27968695 C A 0.471296 1.4488e-05
16:27971747 T C 1.467278 9.2863e-05
16:27972325 A G 0.025310 4.9038e-05
16:27981236 T C 0.455210 -3.3511e-06
16:27983653 C T 0.062864 -1.0454e-04
16:27986847 T C 0.557688 3.2263e-06
16:27987682 C T 0.076074 6.7976e-06
16:28003536 A G 1.488197 -1.3196e-05
16:28010216 G A 0.417981 6.7533e-04
16:28015124 A G 0.038800 2.9205e-05
16:28016882 T C 0.146874 -3.0616e-05
16:28017571 C T 0.035148 -8.0477e-05
16:28017580 T C 0.677197 -2.3214e-05
16:28018589 T A 0.087022 3.9111e-05
16:28018652 A C 0.347941 4.2044e-05
16:28019195 A G 1.460845 1.1361e-04
16:28019299 G C 0.066587 3.2398e-05
16:28019940 G C 0.125929 9.8042e-05
16:28021611 C T 0.155634 -3.2532e-05
16:28021663 A G 0.251432 9.3030e-05
16:28025070 T C 1.189601 -2.0960e-05
16:28038093 G C 0.464672 3.8512e-05
16:28038652 T G 0.097298 -1.1656e-04
16:28049674 A G 0.485655 -5.2452e-06
16:28052963 C T 1.642198 -1.0146e-05
16:28054854 C T 0.391383 3.5495e-05
16:28058520 A G 0.072332 -6.7479e-05
16:28062428 A G 0.998436 2.4141e-05
16:28064493 A G 1.682971 1.1332e-05
16:28071337 T G 0.115958 -2.6011e-05
16:28072840 A G 0.920213 -3.7307e-05
16:28084349 C T 0.377410 -1.1091e-05
16:28090187 T C 0.051173 1.3001e-04
16:28091168 G A 1.928058 1.9333e-05
16:28092033 C T 0.040416 -5.0173e-05
16:28093137 A G 0.026541 2.5536e-05
16:28104594 C T 0.026826 2.5771e-05
16:28114995 T C 0.179516 5.8897e-05
16:28118078 G A 0.041176 -4.2640e-05
16:28130212 A G 0.058138 -1.3946e-04
16:28139480 G A 0.045567 7.1319e-05
16:28147085 C T 0.072332 -3.8991e-06
16:28147932 T C 0.116792 2.9252e-05
16:28149672 C G 1.211269 2.2489e-05
16:28150472 C T 0.083234 5.5940e-05
16:28154759 T C 0.252055 4.8413e-05
16:28167117 C G 0.078015 4.1251e-05
16:28175830 A G 0.035586 4.7849e-05
16:28211745 C T 0.033941 1.2623e-04
16:28219906 G A 0.115205 5.4641e-05
16:28243355 T C 0.040546 -6.0533e-05
16:28245027 A G 0.572788 -2.1836e-05
16:28250640 C T 0.058303 -1.1142e-04
16:28264271 G C 0.052841 4.1742e-05
16:28264853 T C 1.418102 6.3928e-06
16:28265785 T C 0.114283 8.3157e-05
16:28272624 C T 0.611305 3.9730e-06
16:28273013 C T 0.037537 4.4320e-04
16:28273579 C T 0.099735 2.7729e-05
16:28274774 G C 1.368211 -1.4146e-06
16:28279467 T C 0.056359 7.5446e-04
16:28283735 T C 0.068297 3.1135e-05
16:28288551 C T 0.903367 -5.0815e-06
16:28289243 T C 0.962599 1.7930e-05
16:28289421 A G 0.050689 1.4305e-04
16:28292938 C A 0.071244 1.1920e-05
16:28301487 C T 0.942128 4.6645e-06
16:28304387 T C 0.130713 6.4694e-05
16:28306987 G A 1.593703 -8.4269e-06
16:28307940 T C 0.849926 -1.6442e-06
16:28309613 A G 0.129135 -1.0154e-04
16:28320350 G T 0.036469 4.2864e-05
16:28320382 A G 0.032587 7.5735e-05
16:28330317 A C 0.023645 8.9886e-07
16:28330636 G A 0.079167 -8.0389e-05
16:28335678 G A 1.459910 -2.0239e-06
16:28336881 A G 0.098720 -1.5324e-04
16:28337920 A G 0.047667 -8.9592e-05
16:28338043 C T 0.847174 6.1378e-05
16:28485845 A G 0.025200 -1.0399e-04
16:28488943 C T 0.059878 -1.4011e-04
16:28490517 C T 0.825966 7.1393e-05
16:28496014 C T 0.056210 -1.3964e-04
16:28499291 G A 0.837583 6.3773e-05
16:28506428 T C 0.258930 5.4450e-05
16:28507644 G C 0.824538 4.5793e-05
16:28508892 A G 0.103338 1.4378e-05
16:28509509 A G 0.115880 2.4701e-04
16:28510455 C T 0.145572 1.7027e-05
16:28515228 C A 0.093442 4.2600e-06
16:28525305 G T 0.242149 -1.5665e-05
16:28536519 G A 0.159665 2.6708e-05
16:28539848 T C 0.837914 5.3408e-05
16:28551803 A G 0.063876 4.3654e-05
16:28555894 T C 0.081663 -6.6989e-05
16:28562479 T C 0.032568 1.0643e-06
16:28562642 G A 0.128305 3.2716e-05
16:28566933 G A 0.213519 -1.0678e-05
16:28568678 T C 0.250325 4.3408e-05
16:28574615 G A 1.083296 1.0967e-04
16:28581727 G A 0.073039 -1.5889e-04
16:28593347 C T 0.765300 2.9364e-05
16:28600021 A G 0.039773 6.3369e-05
16:28600277 T C 0.067784 4.4342e-05
16:28601175 G T 0.079131 -5.5590e-05
16:28617507 T C 0.071015 6.4404e-05
16:28631585 G T 1.253217 -3.0374e-05
16:28651732 T C 0.566978 3.3711e-06
16:28822819 C T 0.073769 1.3896e-05
16:28832565 A G 0.119746 4.2631e-06
16:28837515 C T 0.810416 4.3396e-05
16:28837687 A G 0.025151 1.1764e-04
16:28844068 A T 1.295782 4.1521e-05
16:28854550 G A 0.046934 1.3035e-05
16:28856819 T C 0.484532 -2.3124e-06
16:28859861 A G 0.093543 1.2486e-07
16:28881001 T G 1.287652 3.1621e-05
16:28883241 G A 0.805469 5.3098e-05
16:28885659 T C 0.801756 4.1421e-05
16:28885725 T C 0.023652 9.3779e-06
16:28888409 T C 0.476606 -1.0482e-05
16:28906666 C T 0.105834 -5.6873e-05
16:28913787 C T 1.289070 -8.3755e-05
16:28922149 T C 1.330859 -1.4981e-04
16:28935580 A C 0.060676 9.8179e-06
16:28944396 G C 1.345601 -5.9223e-05
16:28950051 A G 0.140512 -5.0934e-05
16:28957170 A G 0.591749 -1.4363e-05
16:28963012 C T 0.724082 -1.9418e-05
16:28966835 A G 0.066557 9.0822e-05
16:28970852 C T 0.354251 -3.8821e-06
16:28974698 A G 0.039566 -2.6882e-05
16:28974958 T C 0.028637 -6.1710e-06
16:28975662 A G 0.051935 3.9882e-06
16:28978833 T G 0.057846 1.6068e-04
16:28984945 C A 0.720067 -3.0271e-05
16:28985450 T C 0.021919 2.2862e-05
16:28987857 G T 0.121368 2.0851e-05
16:28989633 C T 0.130872 -8.8678e-05
16:28992646 A G 0.735065 -2.4623e-05
16:29001460 C A 1.376468 -1.2058e-04
16:29008509 T C 0.098986 -1.0550e-04
16:29011297 A G 0.216349 2.3463e-05
16:29019356 T G 1.611957 -3.5563e-05
16:29020294 T C 0.214872 2.4469e-05
16:29022557 G A 1.373070 -3.9443e-05
16:29025978 C T 1.402392 -5.4209e-05
16:29039660 T G 0.134332 1.0613e-04
16:29042014 A G 0.130551 9.5481e-05
16:29043450 T G 0.645875 -4.9445e-05
16:29094925 T C 1.036830 -1.1275e-05
16:29124150 A G 0.388091 -5.5309e-06
16:29126007 A C 0.031286 3.4858e-05
16:29136331 C G 0.698249 -7.8358e-06
16:29137508 T C 0.066726 1.7589e-05
16:29138143 T C 0.312374 9.3163e-07
16:29138147 C T 1.340820 -6.8599e-06
16:29150174 T C 0.295334 -1.8898e-05
16:29151522 G A 1.038835 -7.1836e-06
16:29155480 A G 0.676389 -7.7342e-06
16:29156005 G A 0.364732 -9.5108e-06
16:29170454 T C 0.159831 -1.8974e-05
16:29172773 T C 0.036128 3.9796e-05
16:29172837 T C 0.093143 7.5713e-06
16:29187654 A G 0.608504 -1.7194e-05
16:29195695 A G 0.326263 1.4235e-05
16:29204338 T C 0.083114 -1.9140e-05
16:29221318 G T 0.967273 -8.6056e-06
16:29234544 T C 0.034863 1.2349e-06
16:29240017 T C 0.196050 1.0369e-05
16:29242115 C T 1.275694 -7.2451e-06
16:29246098 T C 0.055918 2.7963e-05
16:29246102 T C 0.353608 5.1278e-05
16:29258092 T G 0.400454 -2.0368e-05
16:29262688 G A 0.393414 -2.4789e-05
16:29265493 T C 0.049407 -3.1683e-05
16:29265508 A C 0.276931 6.9223e-05
16:29266272 C T 0.718509 -5.7289e-05
16:29270649 C T 0.367322 -2.8768e-05
16:29278498 A G 0.734556 -2.9379e-05
16:29302136 C T 0.387906 1.2850e-06
16:29307765 A G 0.252591 6.7312e-05
16:29311190 C T 0.340901 -1.4074e-06
16:29313383 A G 0.086593 4.8877e-05
16:29315879 A G 0.414440 4.7253e-05
16:29317811 G C 0.623145 1.5277e-05
16:29318542 G A 1.475996 -2.6268e-07
16:29318906 G A 0.556419 2.4445e-05
16:29323692 A G 0.047261 -2.1821e-05
16:29327055 C G 0.057946 -9.5606e-06
16:29332380 C T 1.955588 -3.1176e-05
16:29344690 T C 0.545695 -2.2630e-06
16:29354782 T C 0.073120 4.6152e-05
16:29358351 A G 1.186287 3.0963e-05
16:29412437 T C 0.119048 -1.1308e-04
16:29432712 C T 0.047554 1.5029e-05
16:29596230 C T 0.048985 -2.7278e-06
16:29613511 A G 0.145290 -4.7656e-06
16:29614830 C T 0.059595 6.9376e-05
16:29644174 G A 1.178331 -7.7227e-05
16:29652488 G A 0.768000 -9.3366e-06
16:29653752 A G 0.021422 -7.0755e-05
16:29656093 A C 0.126114 -2.5087e-06
16:29661217 T C 0.904925 -2.5056e-05
16:29666736 A G 0.891264 4.9216e-06
16:29668253 A G 0.111719 -1.1718e-05
16:29670303 T C 1.019650 1.2056e-06
16:29673995 T C 0.112709 -1.5236e-05
16:29675855 C T 0.031633 9.9697e-05
16:29682945 A G 0.728194 -1.7721e-05
16:29687360 T C 1.832824 -1.7203e-05
16:29690177 C T 0.107840 -5.4900e-05
16:29690904 G A 0.728892 -3.9795e-06
16:29691196 T C 0.495795 1.4785e-06
16:29692692 T G 1.232905 -1.1594e-05
16:29698606 C T 1.562563 -6.5976e-06
16:29698710 T C 0.546838 6.2390e-05
16:29706444 T C 0.401538 -6.7226e-07
16:29710492 G C 0.401785 1.7351e-07
16:29716569 T G 0.401243 4.5582e-06
16:29720349 A C 0.411724 1.3749e-05
16:29740645 C G 1.599747 -1.9057e-05
16:29747291 G T 0.398244 2.5174e-05
16:29749194 G A 0.357396 2.4683e-05
16:29751163 C T 0.358740 2.3149e-05
16:29760347 G C 0.365994 -1.0720e-05
16:29780731 C T 0.703303 2.8833e-06
16:29788919 T G 1.331265 -2.3908e-06
16:29790709 T C 0.228030 -2.9601e-06
16:29791575 G C 0.049449 2.4026e-05
16:29820480 T C 0.290644 4.0011e-05
16:29826729 A G 0.031581 -2.4141e-05
16:29835588 C G 0.291449 5.1647e-05
16:29841225 G A 1.216359 2.7466e-05
16:29845685 C T 0.288989 5.3210e-05
16:29848417 G A 0.287522 5.2019e-05
16:29860299 A G 0.031627 3.9758e-06
16:29860685 C A 0.292011 4.9727e-05
16:29869748 C G 0.129778 1.8421e-06
16:29871730 A G 0.292682 1.8505e-05
16:29882490 T C 0.647183 6.3878e-05
16:29885447 G A 0.678213 1.1981e-04
16:29891206 T C 0.061796 -6.8124e-05
16:29895303 C G 0.698340 7.8232e-05
16:29897173 G A 0.027274 -1.0439e-04
16:29905882 C T 1.645090 -1.2425e-05
16:29906546 T C 0.696493 1.1436e-04
16:29907027 T C 0.077301 1.2031e-05
16:29908433 G C 1.647398 -7.5052e-06
16:29911416 A G 0.700829 1.0387e-04
16:29918034 C T 1.139278 -2.3406e-05
16:29922011 T C 1.131453 -2.0971e-05
16:29922988 T C 0.232169 4.5323e-05
16:29925445 T C 1.097730 5.0533e-05
16:29932064 T C 1.100677 4.8537e-05
16:29933890 T C 0.077207 1.2354e-04
16:29934113 C G 0.065055 1.0876e-04
16:29936654 G A 1.119457 5.4296e-05
16:29944832 A G 1.101151 4.8412e-05
16:29948401 A G 1.104919 6.1811e-05
16:29965496 T C 0.911767 1.1622e-04
16:29976076 T C 0.105490 6.9165e-05
16:29983015 G C 0.082069 4.9899e-05
16:29986525 A G 0.910878 1.3450e-04
16:29993108 G C 0.911797 1.3103e-04
16:29994398 T C 0.055392 6.0994e-05
16:29998200 G A 1.045755 1.8397e-05
16:30003756 T C 0.101053 2.7679e-05
16:30007325 T C 0.134309 -3.6868e-04
16:30010475 C T 0.134734 -3.8467e-04
16:30011040 G A 0.027628 -5.1011e-05
16:30014976 T G 0.041974 5.3503e-05
16:30030092 A G 0.077044 -3.5629e-08
16:30033633 C T 0.803570 1.1765e-04
16:30041966 G A 0.936192 9.7436e-06
16:30046042 A G 0.935027 1.2982e-05
16:30054613 G T 0.154887 7.0571e-05
16:30059792 G A 0.092884 -3.7722e-05
16:30064471 T C 0.078336 -1.4697e-06
16:30089908 T C 0.938107 1.0932e-05
16:30094180 T C 0.129869 -3.9239e-04
16:30101596 A C 0.958318 1.0454e-05
16:30103160 A C 0.802304 6.2270e-06
16:30106982 T C 0.027151 -4.5327e-05
16:30111904 C A 1.765462 5.5643e-05
16:30114124 T C 0.954112 2.5825e-05
16:30119525 A C 1.712358 3.8709e-05
16:30125840 C G 0.878447 -1.6550e-04
16:30127888 C T 0.065733 -6.3305e-05
16:30131777 A G 0.147510 -2.2638e-04
16:30135798 T C 0.081631 -2.9068e-05
16:30138432 T C 0.028816 1.2385e-05
16:30146257 G T 0.145475 -2.4338e-04
16:30147265 T C 0.881076 -8.7072e-05
16:30154740 G A 1.001292 -3.4645e-05
16:30165725 C T 0.924916 -3.4497e-05
16:30174024 A G 0.095045 -1.3946e-05
16:30174926 C T 1.021136 -3.7741e-05
16:30177807 T C 0.674458 -1.1600e-05
16:30190891 A G 0.105315 5.1671e-05
16:30349065 T G 0.103140 -3.2784e-05
16:30360998 G A 0.058359 -5.6022e-05
16:30376486 C T 0.731920 1.1412e-05
16:30376691 A G 0.266006 5.9733e-06
16:30380486 C T 0.667336 2.9620e-06
16:30380872 G C 0.088320 -4.0946e-05
16:30388890 A G 0.053097 -5.3212e-06
16:30393147 A C 0.070274 7.2162e-05
16:30393660 A G 1.293770 -2.1843e-05
16:30394926 A G 0.024726 -4.0824e-05
16:30403858 G A 1.291835 -1.8812e-05
16:30405726 T C 0.516591 -1.3482e-05
16:30405895 C T 0.040290 2.0812e-05
16:30406410 T C 0.101709 -2.4002e-05
16:30409241 G A 0.051153 2.0104e-05
16:30423751 A G 1.686343 2.4754e-05
16:30424412 A G 0.022827 3.5182e-05
16:30455458 A G 0.092105 -1.2623e-04
16:30466741 G A 0.314413 -6.4384e-05
16:30474856 A G 0.286529 -1.1805e-06
16:30476316 G T 1.794566 4.8856e-05
16:30479065 T C 0.042834 2.7745e-06
16:30482393 A C 0.110128 -1.1968e-04
16:30491783 C T 0.286912 8.4040e-06
16:30492823 T C 0.103819 -3.9651e-05
16:30493881 C T 1.276522 2.6544e-06
16:30495652 A G 0.063364 1.7931e-05
16:30501609 T C 0.457411 2.5437e-05
16:30503414 G T 0.775839 2.9622e-05
16:30505821 T C 0.150772 6.8421e-05
16:30514103 A G 0.781395 2.8973e-05
16:30514723 T C 0.993009 2.0782e-05
16:30516531 T C 0.051591 1.5220e-05
16:30518041 C G 0.582723 1.5317e-06
16:30522152 A G 0.468612 6.5100e-05
16:30528132 T C 0.122394 -1.3237e-04
16:30536918 G C 0.810396 4.7804e-05
16:30546488 A G 0.808043 4.8901e-05
16:30553899 G A 0.357270 -1.1848e-05
16:30554159 A G 0.401642 -8.2230e-06
16:30557226 C T 0.310680 1.4676e-03
16:30557392 A C 0.209744 2.0172e-05
16:30566747 A G 0.200461 7.2306e-04
16:30570011 G T 0.273503 -1.7914e-05
16:30573059 C T 0.063701 1.1562e-05
16:30598966 C T 0.075581 2.9906e-05
16:30617698 A G 0.256427 -5.1626e-07
16:30635659 G A 0.714705 1.4003e-05
16:30638256 G A 0.027115 5.6456e-06
16:30642867 T C 0.722777 1.1915e-05
16:30666803 T C 0.036544 -1.6313e-04
16:30682376 T G 0.062098 4.0608e-05
16:30703155 A G 0.514578 6.6250e-06
16:30703455 A G 0.084701 -4.8076e-05
16:30704893 A G 0.251585 -3.1600e-05
16:30718873 T C 0.454447 2.0742e-04
16:30719158 C T 0.042156 2.5614e-06
16:30735038 G C 0.062604 1.3061e-04
16:30742669 T G 0.051513 -1.0994e-05
16:30745976 T C 0.285052 -1.0573e-04
16:30772988 T C 0.036417 7.3602e-05
16:30785824 T C 0.230211 -7.1222e-06
16:30792389 C T 0.321868 -7.4828e-06
16:30803299 T C 0.228494 -5.3291e-06
16:30812608 A G 0.163888 -8.1012e-07
16:30814764 A T 0.114591 2.6866e-04
16:30823047 T G 0.781827 -9.2335e-05
16:30833321 T C 0.763596 7.9510e-06
16:30837596 T C 1.229819 -2.6404e-06
16:30839249 T C 0.031302 -8.5184e-06
16:30841085 A G 0.023081 -4.6232e-05
16:30866966 T C 0.076911 5.6821e-05
16:30877544 C T 1.602684 4.0718e-08
16:30883774 T C 0.023847 6.5315e-05
16:30883849 A G 0.085402 8.1767e-07
16:30884458 A C 0.028897 -3.8149e-05
16:30887482 C T 0.071816 5.6470e-05
16:30888295 A G 0.532699 -6.2790e-06
16:30897456 C T 1.221123 1.8338e-05
16:30918487 G C 0.759590 -1.1399e-04
16:30933547 T A 0.029170 5.1148e-05
16:30933851 G T 0.062267 6.4266e-05
16:30936081 A G 0.478576 3.0251e-05
16:30942625 A G 1.275295 -6.0854e-06
16:30947572 G A 0.480504 2.5320e-05
16:30956651 G C 0.466901 9.3670e-05
16:30976129 A T 0.076655 -2.5819e-05
16:30991644 T C 0.022811 -8.3914e-05
16:30999142 G A 1.254168 -1.3089e-05
16:31001268 C T 0.056895 7.5669e-05
16:31002064 T C 0.030465 1.5586e-05
16:31004812 C T 0.745974 3.5589e-05
16:31009786 A G 0.036151 -1.3325e-05
16:31023515 T C 0.046885 -1.4198e-05
16:31033705 C T 0.072741 5.3579e-05
16:31051496 C T 0.027258 -3.3173e-05
16:31054040 C G 0.759772 -1.5622e-04
16:31056433 G A 0.755033 4.5953e-05
16:31089341 G A 0.038829 -1.0013e-04
16:31090094 A G 0.152278 1.2026e-04
16:31090269 T C 0.038706 -5.8471e-05
16:31095171 T C 0.768260 3.3143e-05
16:31099011 C T 0.032698 1.4067e-04
16:31099582 T C 0.124864 -8.6386e-05
16:31100896 A G 0.033262 1.2746e-04
16:31102321 T C 0.758743 3.0304e-05
16:31105353 A G 0.482861 5.7629e-05
16:31105554 C A 0.507908 -5.1638e-05
16:31107689 T C 0.747704 -2.1097e-04
16:31133793 T C 0.050955 -2.6422e-05
16:31139261 G A 0.190876 1.8639e-04
16:31142271 G A 0.712975 5.9739e-05
16:31149755 G A 0.115795 -2.0842e-05
16:31152818 T C 0.031468 2.9595e-05
16:31154358 A G 0.572470 7.6969e-05
16:31158647 T C 0.223775 -5.8960e-05
16:31195279 T C 1.041107 -1.3550e-04
16:31196105 C T 0.642857 4.0368e-05
16:31200415 T C 0.025833 3.4325e-05
16:31203669 T C 0.069531 -4.5459e-05
16:31220394 C A 0.037644 8.0299e-05
16:31225189 T C 0.310391 5.3557e-05
16:31225777 G A 0.038621 -1.1637e-04
16:31231066 G T 0.072364 -3.6337e-05
16:31238229 T C 0.041753 -3.4250e-05
16:31240971 T C 0.033211 8.6647e-07
16:31260557 A G 0.028251 1.2705e-07
16:31271063 A G 1.371035 -4.8879e-05
16:31307384 T C 0.239313 -3.6160e-05
16:31309805 T C 0.362093 1.8517e-05
16:31312501 G T 0.320544 7.9489e-05
16:31312855 C T 0.463714 -5.1278e-05
16:31313253 T C 0.217732 -6.3934e-05
16:31334236 A C 0.815232 -1.6635e-05
16:31336719 A G 0.718610 -7.5880e-06
16:31341424 A C 0.027368 1.2893e-04
16:31343005 T C 0.284276 -7.5049e-05
16:31347748 G A 1.074831 2.1881e-05
16:31357760 A G 0.688171 -2.0208e-05
16:31359826 T C 1.067551 1.7685e-05
16:31367318 C T 0.303673 8.8484e-05
16:31368874 C T 0.314880 -5.9443e-05
16:31371674 A G 0.402538 2.9589e-06
16:31374535 G C 0.693734 -1.5281e-05
16:31375234 T C 0.111316 -6.6935e-05
16:31379355 C T 1.866564 5.8786e-06
16:31384648 T C 0.079417 8.0967e-05
16:31392384 G A 0.046505 7.6780e-05
16:31393308 A G 0.447719 -9.4031e-06
16:31396187 T C 0.027621 5.9330e-05
16:31400352 T C 0.729071 -4.1785e-05
16:31402105 T C 0.093276 2.0475e-05
16:31404571 C T 0.892215 -1.6605e-05
16:31418869 G A 0.122121 5.8065e-05
16:31418975 T C 0.059722 -1.4212e-04
16:31419703 A G 0.309564 -1.0195e-05
16:31421417 C T 1.214888 6.3757e-06
16:31426065 A G 0.105698 8.2030e-06
16:31427212 T C 0.037832 -1.7606e-05
16:31435677 T C 0.063717 -2.5322e-05
16:31436932 T C 1.888797 -8.1735e-06
16:31442601 A G 0.098083 2.7160e-05
16:31450870 G A 0.102011 5.5498e-05
16:31451699 A G 0.786761 3.7195e-05
16:31463216 G A 1.438164 4.6782e-06
16:31464800 T C 0.084867 -2.6906e-05
16:31470886 A T 0.132196 4.5624e-05
16:31473275 G A 0.091222 1.4993e-05
16:31476458 T C 0.822204 2.4836e-05
16:31484598 C A 0.088729 -8.2676e-05
16:31498021 A G 0.482053 2.7923e-04
16:31513086 T C 0.564917 -4.7623e-05
16:31514980 C A 0.128061 4.9271e-05
16:31524824 A G 0.104945 -3.3399e-05
16:31527820 C T 1.046726 -2.5671e-05
16:31533746 G A 0.132449 4.8665e-05
16:31536419 T C 0.323293 -2.0574e-05
16:31541865 T C 0.210740 -9.9265e-05
16:31549485 G T 0.038102 1.9453e-05
16:31559632 C T 0.123900 1.1632e-04
16:31567942 T C 0.132797 6.4005e-05
16:31568700 T C 0.143082 5.7431e-05
16:31573418 T C 0.037891 -6.6296e-06
16:31584001 T C 0.190438 -4.2563e-05
16:31599256 C G 0.883179 -1.4260e-04
16:31613277 T C 0.108158 4.7985e-05
16:31614439 T C 0.108992 4.7232e-05
16:31615019 G A 1.182129 -1.9744e-04
16:31621733 G A 0.081183 3.8487e-05
16:31633058 C T 1.239962 -4.3720e-04
16:31640018 A C 1.222353 -4.0725e-05
16:31670094 T C 0.167903 4.1490e-05
16:31670496 T C 0.096194 -4.2997e-05
16:31690408 C T 0.355238 1.0937e-05
16:31690500 T G 0.058855 -1.4844e-05
16:31694497 T C 0.160515 -1.2728e-05
16:31696666 G A 1.481790 -1.0725e-05
16:31698253 T C 0.022766 -6.0702e-06
16:31707679 T G 1.568201 1.9065e-05
16:31712930 A C 0.025671 -5.9440e-05
16:31715931 C T 1.423029 -7.9530e-06
16:31719401 A G 0.079729 3.0258e-05
16:31725439 G A 0.034415 -7.0059e-05
16:31726446 A G 0.729866 -2.0997e-05
16:31743360 C T 0.083734 -1.2724e-05
16:31817073 G A 0.145893 5.7637e-05
16:31817561 C T 1.568549 1.8316e-05
16:31853296 G A 0.057596 -3.3137e-05
16:31854357 C T 0.583794 -6.1078e-08
16:31858228 C A 0.080008 3.9753e-05
16:31858462 T C 0.025869 -2.3721e-05
16:31860723 A C 0.042786 -4.1645e-06
16:31861962 A G 1.915451 -2.1635e-04
16:31878719 G T 0.059514 4.1187e-05
16:31890002 C T 0.039254 8.2076e-06
16:31891337 T C 0.036787 1.7163e-05
16:31892919 G A 0.130229 -1.6535e-04
16:31893886 A C 0.025343 -6.7397e-05
16:31897308 G A 1.939587 -4.0690e-05
16:31910047 C T 0.089472 7.2657e-05
16:31925986 C T 0.040049 6.1887e-05
16:31926619 A G 1.939379 -5.0817e-05
16:31930025 A G 0.059287 1.9266e-05
16:31933826 G A 0.029991 -6.6208e-05
16:31937137 T C 0.241039 -1.6295e-05
16:31946713 T C 0.248677 2.0646e-05
16:31947562 T C 0.030705 9.5870e-05
16:31957368 T G 0.213502 -5.6531e-06
16:32612821 T G 0.034905 9.7222e-05
16:32615634 T C 0.036820 1.3753e-05
16:32966666 A G 0.057252 2.2465e-05
16:33490398 A G 0.020289 2.7203e-05
16:33546028 A G 0.042941 1.8952e-05
16:33546867 A G 0.080845 -5.8262e-05
16:33598707 T C 0.042490 -3.8923e-05
16:33798049 T C 0.112878 5.2655e-06
16:33950086 G A 1.623045 1.5383e-05
16:34197195 C T 0.035268 8.7446e-06
16:34204266 T C 0.125513 3.5624e-05
16:34218620 C A 0.079583 -4.2962e-05
16:34239028 C T 0.118785 -4.1607e-05
16:34249601 T C 0.078145 6.1540e-05
16:34259805 A G 0.971639 3.9768e-05
16:34270283 A C 0.023756 1.3827e-04
```
