## Supplemental_Data_Files for "Common genetic variation associated with Mendelian disease severity revealed through cryptic phenotype analysis": SupplementalDataFile_10.txt (part 18 of 21)

```
16:34275139 A G 0.274360 -4.5231e-06
16:34278215 A G 0.047326 -2.1184e-05
16:34289387 T G 0.058518 -5.3998e-05
16:34293327 C T 1.963394 1.1994e-04
16:34302306 G A 0.065288 1.4773e-05
16:34304482 T G 0.059190 3.4891e-05
16:34317164 A G 0.056096 -2.3498e-05
16:34344398 C T 0.032694 -2.1477e-05
16:34345633 G A 0.029653 2.2599e-05
16:34346922 A G 0.027728 -2.0171e-04
16:34358473 A G 0.051611 5.4901e-05
16:34360980 T C 1.070796 5.2324e-06
16:34374522 A C 0.109424 5.8344e-05
16:34379905 A G 0.036554 -1.2852e-04
16:34380004 A G 0.192366 1.6271e-05
16:34405187 T C 0.124997 4.6247e-05
16:34405643 T C 0.079531 -2.7434e-05
16:34412310 A C 0.021321 -2.7819e-05
16:34414787 G A 0.204992 3.0895e-06
16:34421553 T C 0.022402 -1.5500e-04
16:34422961 T C 0.085720 2.6611e-05
16:34427682 C T 0.169990 4.7361e-05
16:34441739 C T 0.403392 -8.9462e-06
16:34494394 A G 0.088057 7.5153e-06
16:34498532 G A 1.082140 8.4186e-06
16:34511429 C A 0.053899 1.4721e-04
16:34516075 C T 1.597504 3.4833e-06
16:34532030 C T 0.971376 2.0888e-05
16:34533419 T C 0.058261 -2.3682e-05
16:34539307 A G 0.025869 -4.9989e-05
16:34542836 T C 0.057869 -1.8156e-05
16:34564421 A G 0.051926 5.2376e-05
16:34573364 T G 0.027001 -3.7849e-04
16:34587087 A C 0.021302 3.9623e-05
16:34590937 C G 0.074837 4.2165e-06
16:34613363 A G 0.121914 1.4132e-05
16:34628785 A C 0.021042 1.0674e-04
16:34631277 C T 0.029108 -4.4023e-05
16:34631340 C T 1.010844 1.9843e-05
16:34632077 G A 0.076366 2.4667e-05
16:34641461 C T 0.059439 6.2764e-05
16:34685370 A G 0.058342 -5.6673e-05
16:34689962 A G 0.057141 3.2318e-05
16:34693165 T G 1.055859 6.6401e-06
16:34709907 C T 0.047005 -2.9937e-05
16:34710483 T C 0.046155 -1.2352e-04
16:34713909 G A 0.079226 -9.9832e-06
16:34720097 A G 0.086717 4.1193e-06
16:34732946 T C 0.058690 3.4564e-05
16:34740580 T C 0.047167 5.1825e-05
16:34757912 T C 0.221454 1.3532e-05
16:34786294 A G 0.039416 -8.9944e-05
16:34805859 T C 0.215664 -3.2813e-05
16:34809907 T A 0.916292 1.3373e-05
16:34814487 C G 0.083912 -4.6861e-05
16:34863191 C G 0.023765 5.0861e-05
16:34864225 T G 0.027913 2.3376e-05
16:34864943 A G 0.046054 -1.2206e-04
16:34875689 G A 0.062987 -1.1319e-05
16:34877715 T C 0.059478 2.6961e-05
16:34880845 C T 0.025609 -2.5873e-05
16:34896584 G A 0.924608 9.6727e-06
16:34957166 A G 0.103280 -5.0600e-05
16:34963939 T C 0.048160 4.7347e-05
16:34964475 G C 0.201873 1.5869e-05
16:34968284 T G 0.059452 -3.2561e-06
16:34970235 T C 0.066337 4.8395e-05
16:34974646 A G 0.065902 -3.4778e-05
16:35021057 A G 0.053484 3.5956e-05
16:35023130 T C 0.037449 5.3073e-06
16:35023880 G A 0.335195 1.4169e-05
16:35025324 T C 0.045824 -6.1714e-06
16:35026953 T C 0.047239 -2.1578e-05
16:35049360 G T 0.074704 8.7501e-06
16:35054782 T C 0.259449 3.5068e-05
16:35067678 G C 1.558347 1.3694e-05
16:35076201 T G 0.021626 3.4525e-05
16:35076922 G A 0.029264 -2.7833e-06
16:35077080 G A 0.872656 -7.7259e-06
16:35106214 A G 0.066424 4.6574e-05
16:35136712 C T 0.055694 1.9687e-05
16:35170431 A G 0.164138 8.0428e-06
16:35174749 T C 0.026700 -7.1393e-06
16:46501717 T C 0.045843 -3.6778e-05
16:46503022 C T 0.034558 3.2373e-05
16:46503573 T C 0.089450 -1.2367e-04
16:46507761 A G 0.106951 1.0071e-04
16:46510055 A G 0.112206 3.9208e-05
16:46523378 C A 0.079183 6.3568e-06
16:46538105 C A 0.078586 4.3395e-06
16:46539392 A G 0.304179 -6.7995e-06
16:46539637 G A 0.150389 1.4837e-05
16:46582954 C T 0.033233 -6.5290e-05
16:46584098 C A 0.236732 -4.7976e-05
16:46592008 T C 0.038761 -8.9810e-05
16:46602819 T C 0.971106 8.8419e-07
16:46628704 A G 0.078067 8.5910e-05
16:46640592 G T 0.157721 3.4611e-05
16:46642286 A G 0.031601 -7.3640e-05
16:46650734 C T 0.045616 -5.8253e-05
16:46654723 A G 0.033477 -8.0495e-05
16:46662890 G T 0.067035 4.1475e-05
16:46668469 T G 0.069177 -6.2183e-06
16:46697098 G A 1.206803 -1.9775e-05
16:46723370 C A 0.213116 4.4206e-05
16:46731413 C T 0.057021 4.3215e-06
16:46764374 T C 0.292423 -4.6861e-06
16:46764892 G A 0.093536 -2.6288e-05
16:46765715 T C 0.978662 1.6506e-05
16:46766712 G C 0.033921 -3.0201e-05
16:46773999 A C 1.201256 -1.7399e-05
16:46783989 A G 1.688476 5.0453e-06
16:46797451 A G 0.119470 -1.9502e-05
16:46834940 T C 0.076889 -2.6399e-05
16:46846663 C T 0.187108 -2.3204e-06
16:46860365 T C 0.092819 -1.3420e-05
16:46889966 A C 0.253948 -5.2746e-06
16:46891933 G T 0.708992 4.1036e-05
16:46894473 G A 0.075308 1.3844e-05
16:46914630 G A 0.089667 4.9168e-05
16:46923506 A G 0.152583 3.6321e-05
16:46927524 A G 0.032974 -1.6093e-04
16:46934689 T C 0.028761 -4.3985e-05
16:46941406 A T 0.100453 3.8376e-05
16:46943436 T C 0.055324 -5.6666e-05
16:46943874 A G 0.046398 -6.2485e-05
16:46946318 A C 0.250705 5.9964e-06
16:46953161 T C 0.045804 1.1516e-04
16:46975313 G A 0.063617 1.5338e-05
16:46976784 T C 0.042665 -7.9076e-05
16:46993528 A G 0.054632 -1.1602e-05
16:46996126 G A 0.158149 1.3432e-04
16:46997729 G A 0.080767 -2.6718e-05
16:46998384 A G 0.113812 -2.2077e-05
16:47001626 A G 0.618913 5.5866e-05
16:47018161 T C 1.868083 3.5681e-05
16:47031830 A G 0.042604 -3.8346e-05
16:47056864 A G 0.136932 9.7107e-06
16:47060366 A G 0.032711 2.4019e-05
16:47062235 C T 0.056924 4.3516e-05
16:47074235 A G 0.491121 2.6692e-05
16:47095763 A G 1.943095 5.4341e-05
16:47097387 T C 0.085847 4.1390e-05
16:47101026 A G 0.057800 4.7841e-05
16:47108650 G A 1.788257 -3.0542e-05
16:47110309 G A 0.033980 -6.2318e-05
16:47117654 A G 0.033736 -1.7539e-06
16:47146718 G A 0.345536 2.3917e-05
16:47149925 C T 0.098966 -1.8766e-05
16:47191501 G A 0.087700 5.2128e-05
16:47201137 A G 0.023399 -9.6277e-06
16:47209822 T C 0.024950 1.3663e-05
16:47223418 C T 0.087983 -3.0159e-05
16:47235548 A G 0.045421 -1.6463e-06
16:47247593 T C 0.082877 3.1590e-05
16:47264158 G T 0.134692 4.6497e-06
16:47268206 C G 0.205687 1.1273e-05
16:47271876 C T 0.087441 -3.3128e-05
16:47289388 G A 0.022035 -1.6404e-06
16:47303838 T C 0.666207 2.7382e-05
16:47314134 A C 0.049381 2.2440e-05
16:47333645 T C 0.024064 -5.6914e-05
16:47348721 T C 0.053438 -8.4497e-06
16:47371099 C T 0.083435 -5.1937e-05
16:47452609 C T 0.034928 -7.0485e-05
16:47461582 T C 0.143982 3.1230e-05
16:47496947 G A 0.247200 -5.5702e-06
16:47508540 T C 0.036544 1.3763e-05
16:47512691 C T 0.052312 3.1464e-05
16:47538010 G A 0.174255 6.5689e-06
16:47549473 T G 0.022172 6.1093e-06
16:47566785 C T 0.031893 -8.6086e-07
16:47611505 C T 0.097074 -1.9597e-05
16:47630539 C T 0.185417 -9.6095e-05
16:47636656 C G 0.833321 -4.8834e-05
16:47645801 C T 0.049780 2.9235e-05
16:47677040 A G 0.057008 2.4113e-05
16:47692412 A G 0.121329 3.5530e-05
16:47694821 T G 0.083156 -5.9246e-05
16:47697618 G A 0.084539 -4.8776e-05
16:47701918 G A 0.052153 -2.5158e-06
16:47728083 A G 0.154345 -1.7200e-04
16:47732476 T C 0.028517 -3.8039e-05
16:47733918 A C 0.041773 6.8781e-06
16:47735030 A G 1.978176 -1.8043e-05
16:47742330 G A 0.265343 1.4909e-05
16:47742504 T C 0.075928 2.9376e-05
16:47786267 G A 0.123141 4.3229e-05
16:47787411 A G 0.856379 -5.0284e-05
16:47809189 G A 0.077379 5.3723e-06
16:47809233 A C 0.027573 7.4171e-06
16:47814437 G T 0.030977 -1.0191e-04
16:47819475 T C 0.058245 2.5436e-05
16:47859931 A G 1.245191 -2.1542e-05
16:47864956 G A 0.055739 -1.5170e-05
16:47882559 G A 0.149811 2.3662e-05
16:47897081 A G 0.063756 5.6465e-06
16:47897978 T G 0.062023 -4.0364e-05
16:47907350 C T 0.062760 -4.9042e-05
16:47910137 G C 0.314228 2.6720e-05
16:47915953 C A 0.061341 1.5177e-05
16:47935640 T C 0.038907 -2.4646e-05
16:47969317 G A 0.047764 1.1678e-04
16:47975774 C T 0.092919 -3.9126e-05
16:47981631 A G 0.098301 -1.5067e-05
16:47981754 G A 0.219046 2.6345e-05
16:47983920 C T 0.063990 1.7641e-05
16:47988168 A G 0.078959 6.1367e-07
16:47990949 T C 0.055337 -8.3991e-05
16:47991323 T C 0.055762 8.2473e-05
16:47997880 A G 0.082238 6.2207e-05
16:48004176 T C 0.050553 1.7050e-05
16:48028306 A G 0.309469 -5.7068e-05
16:48056982 G A 0.151531 1.9744e-05
16:48058951 A G 0.145439 -7.0366e-06
16:48059332 C T 0.051387 -9.3624e-05
16:48079134 T C 1.537101 1.1779e-05
16:48081896 C T 0.259206 -3.3751e-07
16:48094644 T C 0.027972 9.1079e-05
16:48116874 C T 0.026135 4.0009e-05
16:48117659 T A 0.034957 6.9448e-05
16:48119125 G A 0.169831 -2.1339e-05
16:48119252 T C 0.043889 1.2365e-04
16:48122582 A G 1.562109 3.6304e-05
16:48122981 A G 0.072637 -1.1489e-05
16:48130781 T C 0.065976 -4.7133e-05
16:48138471 A G 0.040199 -3.3577e-05
16:48140332 T C 0.057612 4.7440e-05
16:48145291 T G 0.029030 -2.8009e-05
16:48153208 C T 0.182035 9.6116e-06
16:48164777 C T 0.618640 9.8409e-05
16:48177220 C T 0.135831 -5.1185e-05
16:48185960 A G 0.069122 -1.6247e-05
16:48186373 C A 0.130392 -2.3442e-05
16:48190385 G T 0.634496 5.0715e-05
16:48193209 T C 0.041241 2.4422e-05
16:48196692 T C 0.029806 5.6716e-06
16:48201707 G A 0.347578 4.8336e-05
16:48204078 A T 0.219406 1.0534e-04
16:48204130 T C 0.031685 2.4379e-06
16:48208014 A G 0.218984 9.9728e-05
16:48223234 G T 0.039472 -4.7461e-06
16:48223835 T C 0.116201 -1.2983e-05
16:48234327 T C 0.023577 -1.3187e-05
16:48238117 T G 0.323988 -9.6460e-06
16:48239481 C T 0.057200 -6.2260e-05
16:48242379 A G 0.129168 -2.1437e-06
16:48245318 A G 0.046015 -2.3467e-05
16:48246771 G A 0.082445 -3.8841e-05
16:48248443 A G 0.114049 -5.8701e-05
16:48258198 T C 0.254136 1.2650e-05
16:48260152 C T 0.049361 3.6136e-05
16:48265777 T C 0.169350 -2.7211e-05
16:48267304 A G 0.055960 -6.1776e-05
16:48269776 T C 0.063961 1.0664e-05
16:48294623 A G 0.201704 -3.1837e-05
16:48312207 A G 0.299745 -8.7184e-06
16:48323790 A C 0.087252 -3.1594e-05
16:48325662 A G 0.036596 2.8531e-05
16:48326234 T C 0.087966 -4.4476e-05
16:48358368 G A 0.625067 -1.7755e-05
16:48370337 A C 0.055931 1.3918e-04
16:48375777 G A 1.749188 -9.3572e-06
16:48380043 G A 0.071760 3.1333e-05
16:48384985 C T 0.030270 9.3264e-06
16:48385371 A G 0.090933 5.4812e-05
16:48407685 T C 0.046171 1.7135e-04
16:48449171 T C 0.112702 -6.0520e-06
16:48467493 C T 0.408624 1.8717e-04
16:48468459 G A 0.424064 -1.1153e-05
16:48470715 C T 0.181253 1.2603e-06
16:48471140 A G 0.235262 5.6960e-06
16:48471225 G A 0.418741 9.1011e-06
16:48471299 T C 0.028748 4.0632e-05
16:48479935 G A 0.524893 1.1223e-05
16:48481857 T C 0.187825 -2.6936e-05
16:48490458 G C 0.028851 -1.2369e-04
16:48494149 C T 0.683299 -1.2700e-05
16:48495041 C T 0.036541 9.9446e-05
16:48495674 A G 0.519424 2.1920e-05
16:48496368 A G 0.118850 4.3978e-05
16:48496547 C T 1.944212 1.0861e-04
16:48520586 A G 0.032032 -1.2689e-05
16:48524367 C A 0.955439 -3.5735e-05
16:48531908 T C 0.022016 1.3701e-04
16:48537936 T C 0.057125 -4.3382e-05
16:48571238 T C 0.043844 5.0670e-06
16:48573426 T C 0.065512 -2.9843e-06
16:48586754 C T 0.068670 8.3366e-05
16:48606429 A G 0.165780 -1.8927e-05
16:48607966 C T 0.621269 -2.7356e-05
16:48610292 A G 0.021649 -4.5730e-06
16:48630240 T C 0.069144 9.5726e-05
16:48634324 C G 0.077827 1.5896e-05
16:48640197 A C 0.197364 3.9025e-05
16:48646258 T C 0.620179 -2.6043e-05
16:48658666 A G 0.152232 7.7729e-05
16:48663839 T G 0.043500 2.1553e-05
16:48674297 C A 0.302605 -3.0330e-05
16:48687583 T C 0.049631 -5.7969e-06
16:48714366 A G 1.378724 2.4149e-05
16:48721647 A G 0.026502 5.0851e-05
16:48723502 G A 0.077875 1.6516e-05
16:48724819 A C 0.030114 4.7451e-05
16:48730940 A G 0.028757 6.7094e-05
16:48734173 G T 0.869225 -3.7620e-05
16:48739059 G A 0.456343 -2.3088e-07
16:48749050 G T 0.252516 -3.9473e-05
16:48761933 G A 0.049021 -9.9939e-05
16:48767773 T G 0.393551 -1.1892e-05
16:48768689 C A 0.236550 -3.8390e-05
16:48782644 A G 0.073185 -8.2337e-05
16:48821540 T G 0.532881 4.2006e-05
16:48829143 C T 0.033227 -9.4767e-05
16:48831611 T G 0.623363 -2.0376e-05
16:48834118 G C 0.084510 6.0266e-05
16:48837785 G A 0.064694 -3.6105e-05
16:48851380 C T 0.453263 -4.3574e-05
16:48852097 T C 0.115919 5.9364e-05
16:48862920 G A 0.254863 -2.2462e-05
16:48863756 G A 1.955257 6.4713e-05
16:48864308 C T 0.564904 9.3017e-07
16:48865789 C A 0.321511 -6.2188e-05
16:48867969 C G 0.212931 -5.0065e-05
16:48869008 C G 0.049874 6.9499e-05
16:48874485 C T 0.769110 -1.3071e-04
16:48877631 G A 1.208858 1.5025e-05
16:48878185 G A 0.097418 -1.7310e-04
16:48879459 C T 0.152197 3.3843e-05
16:48884600 A C 1.178776 5.5895e-05
16:48886635 C G 0.061153 2.5548e-05
16:48893336 C T 0.050296 -1.5952e-06
16:48897275 T C 0.380967 -7.0621e-06
16:48898202 G A 0.037329 6.5830e-05
16:48899453 C A 0.041607 1.3554e-04
16:48902426 T C 0.022240 3.9035e-05
16:48903275 A C 0.090514 4.7778e-05
16:48903685 T C 0.042987 4.7983e-05
16:48903737 A G 0.029342 -6.4147e-05
16:48904646 C T 0.334475 -3.9666e-05
16:48905001 G A 0.061552 7.5767e-06
16:48912236 A C 0.047979 1.2798e-04
16:48913812 G C 0.076223 -3.9162e-06
16:48921622 T C 0.047995 4.7104e-05
16:48921691 T C 0.028507 -7.5126e-05
16:48934659 C T 1.163553 1.6478e-05
16:48943041 G A 0.162427 -1.6704e-06
16:48955894 C T 0.159000 9.2624e-06
16:48968089 C T 0.055532 -8.2104e-05
16:48968166 G A 1.952336 -1.3392e-05
16:48973905 G A 0.139223 -8.0504e-05
16:48974459 A G 0.053237 6.9227e-05
16:48976567 G A 0.822334 -1.0397e-05
16:48980351 A G 0.085795 -1.0787e-05
16:48981998 A G 0.376374 4.4544e-05
16:48986897 T C 0.094273 3.4751e-05
16:48989975 C T 0.353180 2.7962e-05
16:48993062 T G 1.158104 4.7518e-05
16:48996359 T C 0.282630 -8.0957e-05
16:48997462 C G 0.055571 2.8540e-05
16:48997906 A G 0.128220 -3.4072e-05
16:49007916 G A 0.058443 4.0687e-05
16:49008962 G A 0.054389 2.0678e-06
16:49013414 T G 0.191804 6.0011e-05
16:49016296 T C 0.110859 -4.7576e-05
16:49017308 G A 0.366491 -3.3869e-06
16:49019194 G A 1.243350 3.7697e-05
16:49021401 G A 0.032289 3.2119e-05
16:49022705 A G 0.038196 -5.8921e-07
16:49028045 A G 0.064464 -1.1392e-05
16:49029678 T C 0.227245 1.0943e-04
16:49029841 T C 1.002743 4.0766e-06
16:49031609 A C 0.636658 7.5366e-06
16:49032168 A G 0.023421 9.8294e-05
16:49032921 T C 0.035207 1.4000e-05
16:49042275 T C 0.078674 1.6608e-05
16:49055808 A G 0.033516 -3.4265e-05
16:49059315 T C 0.096837 -3.4501e-05
16:49061034 C A 0.043756 -2.6652e-05
16:49070799 T C 0.064315 -5.5764e-06
16:49072388 C T 0.432565 -1.7677e-05
16:49077679 G A 0.171424 1.5204e-05
16:49086019 T C 0.373093 1.0185e-04
16:49092110 T C 0.037524 4.9063e-06
16:49095287 C T 1.368834 6.3243e-05
16:49095563 T C 0.176348 3.4070e-06
16:49096220 G C 0.119778 9.7358e-06
16:49113163 G A 0.409650 -1.3838e-05
16:49113287 A G 0.022315 7.7168e-05
16:49124454 A C 1.512783 1.7515e-04
16:49129438 A G 0.032967 1.6970e-05
16:49139671 C T 0.691796 1.4525e-04
16:49143916 A G 0.104594 -2.1882e-06
16:49146145 C T 0.149370 1.4781e-04
16:49149463 T C 0.085321 6.7678e-06
16:49149776 G C 0.078862 3.9852e-05
16:49154490 A G 0.048177 4.5636e-05
16:49162070 G T 0.244282 8.9062e-06
16:49163564 C T 0.673036 2.0820e-05
16:49164414 A G 0.577286 6.3247e-05
16:49167274 C T 1.189373 4.1806e-05
16:49173186 T C 0.142002 3.7753e-05
16:49190595 G A 0.474139 -9.7103e-05
16:49203875 A G 0.021529 -1.0353e-04
16:49204665 C T 1.389046 -2.7664e-05
16:49209655 A G 0.054379 -1.4771e-04
16:49220475 C T 0.722034 1.6287e-05
16:49224531 G A 0.068537 4.2289e-05
16:49227636 C T 0.115156 -9.6326e-05
16:49237056 A C 0.041740 1.4823e-06
16:49245706 C A 0.670988 -3.3964e-05
16:49251136 T C 0.102280 -1.7984e-05
16:49257628 A G 0.131982 -6.1172e-05
16:49257835 T C 1.390263 -2.6622e-05
16:49260932 A C 0.038956 -6.8404e-06
16:49268473 A G 0.070196 5.6540e-05
16:49271868 A G 0.118064 3.8731e-05
16:49276089 C T 1.209474 9.3353e-05
16:49278111 T C 1.088495 4.2630e-05
16:49293392 T C 0.609955 2.2500e-05
16:49301375 T A 0.381064 -1.4761e-04
16:49301538 C T 1.888586 4.3502e-05
16:49301791 A G 0.072039 1.2141e-04
16:49302826 C T 0.466648 3.4116e-05
16:49303349 C G 0.831172 9.8827e-05
16:49304026 A C 0.026859 -1.3461e-04
16:49304843 T C 1.160502 5.2401e-07
16:49312118 A C 0.022175 1.2680e-05
16:49314837 G T 0.124546 1.6141e-05
16:49319214 A C 0.157309 -2.7291e-05
16:49323798 A G 0.074665 -1.5340e-04
16:49325426 G T 0.165176 2.3503e-05
16:49326059 T G 1.529794 -6.4283e-06
16:49332546 C G 0.202678 2.1008e-05
16:49333885 T C 1.970581 5.5938e-06
16:49334476 T C 0.097327 7.6617e-05
16:49342535 A G 0.054123 -4.7143e-06
16:49344719 G A 0.155199 -2.8824e-05
16:49356011 C A 0.154024 -3.2328e-05
16:49358701 C T 0.859066 4.2629e-05
16:49365661 G A 1.168289 5.6554e-05
16:49368641 C T 1.041117 4.3626e-05
16:49370208 C A 0.030280 -1.3581e-04
16:49370289 T C 0.219987 -2.7127e-06
16:49370943 A G 0.687746 -2.4057e-04
16:49374623 T C 0.098278 3.5645e-06
16:49382831 T G 0.212006 -3.8091e-05
16:49385234 T C 0.069894 -2.1289e-04
16:49386674 T C 0.061332 -1.2416e-05
16:49391293 T G 0.203057 2.0388e-05
16:49391558 G C 0.055639 1.2363e-04
16:49391921 A G 0.232993 2.7690e-06
16:49394276 C T 0.237654 1.1530e-05
16:49395816 G A 0.886821 4.5611e-05
16:49405400 G A 0.070670 8.7364e-05
16:49409573 A G 0.059998 4.9901e-05
16:49420348 T G 0.578539 -1.1445e-05
16:49421605 C T 0.187708 -1.9091e-05
16:49424537 C A 0.032798 2.3236e-04
16:49430534 A G 0.031497 4.6852e-05
16:49436433 G A 0.327370 -3.8911e-05
16:49443006 T C 0.361593 4.4022e-05
16:49444746 G A 0.488366 1.1392e-05
16:49447261 C A 1.973989 -4.3748e-06
16:49453215 G C 0.057210 1.4147e-06
16:49456291 G A 1.951960 -1.8384e-06
16:49466576 G A 0.559383 3.1267e-05
16:49471939 A G 0.049413 4.7018e-06
16:49472372 G A 0.093546 -1.1761e-05
16:49481591 C T 0.047401 -3.1623e-05
16:49489115 C T 0.059615 2.9510e-05
16:49493475 C A 0.629936 -1.0698e-05
16:49495334 C G 0.750652 4.0111e-05
16:49500662 G A 0.087061 1.8159e-05
16:49500910 G C 0.045713 -5.4548e-05
16:49501343 T C 0.097632 -1.0618e-04
16:49502082 T C 0.135614 1.1523e-04
16:49509397 C T 0.099041 6.2519e-05
16:49510076 C T 0.167552 -1.7362e-05
16:49517891 C T 1.365686 -8.7774e-05
16:49519945 A G 0.399361 -4.3891e-05
16:49530332 G T 0.473669 -7.5295e-05
16:49531505 A G 0.724643 -1.2254e-05
16:49533752 A G 0.254211 5.1230e-05
16:49537906 T C 0.074698 7.5072e-05
16:49538791 C T 0.179052 4.3952e-05
16:49539373 T G 0.448316 -8.7951e-05
16:49539822 T C 0.057758 -5.8841e-05
16:49542037 A G 0.741703 -2.3458e-06
16:49551746 T C 0.467041 -3.9894e-05
16:49554378 G A 1.078151 -3.8785e-06
16:49558966 A C 1.813908 1.1211e-05
16:49577195 C T 0.092764 -7.6248e-07
16:49582972 A C 0.046492 3.9141e-05
16:49586727 C T 0.432727 -3.6441e-05
16:49590644 T C 0.459615 -4.3463e-05
16:49590832 C T 0.107136 4.7603e-05
16:49595948 C T 0.250608 -2.6877e-05
16:49602539 A G 0.102348 2.0982e-05
16:49604281 T G 0.136393 -4.5722e-05
16:49608737 G A 0.920619 2.2919e-06
16:49615773 A G 0.032075 1.7658e-05
16:49617060 C A 0.082001 6.8710e-05
16:49618174 A C 0.181713 4.0614e-05
16:49620629 A C 0.275788 1.4237e-05
16:49624547 A G 0.046434 1.5203e-05
16:49627443 A C 1.152417 -3.4628e-06
16:49627818 C T 0.025330 1.6992e-05
16:49631828 A G 0.024145 -5.6913e-05
16:49631979 G A 0.450663 -3.6376e-05
16:49636363 A G 0.143462 6.1338e-05
16:49641401 T C 0.344985 -2.2607e-05
16:49642859 C A 0.344537 5.1799e-06
16:49650012 T G 0.055136 4.6975e-05
16:49653393 T C 0.105406 1.1636e-05
16:49658524 G T 0.611305 -4.7191e-05
16:49658714 T C 0.057171 -3.5252e-05
16:49663691 A G 0.044681 4.7214e-05
16:49663816 G A 0.081744 1.3028e-04
16:49669923 A G 0.021318 5.5032e-05
16:49670390 G A 0.423051 4.7284e-06
16:49671218 T C 0.051384 -1.2710e-04
16:49672520 G A 0.850815 2.6983e-05
16:49674440 C T 0.622107 3.6784e-05
16:49674519 T C 0.281196 -1.1836e-03
16:49681878 C T 0.344787 3.0908e-06
16:49684321 C T 1.453169 -7.0297e-05
16:49684424 A G 0.943021 -1.5330e-04
16:49687824 G A 0.370503 2.8036e-05
16:49688324 A G 0.096256 -5.4123e-06
16:49688949 C T 1.216482 4.9647e-05
16:49691181 T C 0.025434 3.9017e-05
16:49691925 C T 0.441124 4.6083e-05
16:49695330 T C 0.043370 1.7814e-04
16:49695845 G C 0.800156 3.2420e-05
16:49697314 T C 1.161444 2.6622e-06
16:49699400 A G 0.170529 -4.4339e-06
16:49708387 A C 0.066106 -6.7963e-05
16:49708845 G A 0.178429 1.3266e-05
16:49709279 C T 0.048797 -8.4609e-06
16:49717597 T C 1.730249 -7.0844e-05
16:49719913 A G 0.178055 3.8790e-05
16:49722314 T G 1.411578 -2.9116e-04
16:49724915 A G 0.082166 7.5433e-05
16:49736424 C G 0.101495 -8.6416e-06
16:49739933 A G 0.122988 2.3438e-05
16:49739945 T C 0.337013 3.0452e-05
16:49740209 A G 0.050994 4.3876e-05
16:49747527 C T 0.070793 -1.0383e-05
16:49747578 T C 0.304526 -2.7191e-05
16:49757217 C T 0.477051 9.6195e-05
16:49758978 A G 0.063029 -1.3307e-05
16:49759493 A G 0.034480 -3.8187e-05
16:49759902 A G 0.041231 1.1852e-04
16:49762066 T C 0.040251 -6.1368e-05
16:49762393 A C 0.074217 -3.2302e-04
16:49762462 A C 0.336672 -1.8610e-05
16:49771659 G A 1.350161 -4.7646e-05
16:49776842 A G 0.698953 -8.4842e-05
16:49783003 G A 0.117548 -6.8371e-05
16:49785096 T C 0.163803 2.4886e-05
16:49788206 T C 0.270654 3.4635e-05
16:49788300 C T 1.008432 -1.3204e-04
16:49804502 T C 1.261773 -8.2842e-05
16:49820045 A G 0.056995 1.6948e-05
16:49823239 A G 0.262059 1.5444e-04
16:49824909 G A 0.040705 -2.3023e-05
16:49828337 T C 0.196647 -7.8996e-05
16:49829612 A G 0.020377 6.9540e-05
16:49830641 C T 0.137493 2.9037e-05
16:49831416 A G 0.057784 -7.7845e-06
16:49831804 C G 0.267729 8.0124e-05
16:49847441 A G 0.046651 -4.9549e-05
16:49848812 G A 0.657554 1.6151e-05
16:49849621 A G 0.084471 1.1753e-05
16:49856060 C T 0.701378 -1.4809e-05
16:49857044 T C 0.050111 1.5081e-05
16:49863501 T G 0.062020 6.3302e-07
16:49864807 G A 1.028361 -5.1491e-05
16:49869783 T C 0.021133 3.8823e-05
16:49873792 G A 1.470394 2.0328e-05
16:49876937 A G 0.045531 5.6193e-05
16:49877102 G A 0.524455 1.2223e-05
16:49877753 A C 0.322021 -4.0348e-05
16:49885062 T C 0.423376 5.5562e-04
16:49886366 C T 0.251507 -3.5158e-05
16:49898370 C T 0.192097 -2.8220e-04
16:49898441 T C 0.654113 4.7772e-05
16:49898674 T C 0.059008 5.8349e-05
16:49914045 C T 0.106344 -2.1031e-05
16:49914323 C T 0.592928 6.7097e-05
16:49918223 A G 0.151401 -8.2337e-05
16:49921355 G A 1.960048 -1.6505e-05
16:49922959 T G 0.200701 -9.6548e-05
16:49923575 G A 0.179273 2.4221e-05
16:49925941 G A 0.515133 5.5110e-05
16:49926035 G T 0.056849 1.3221e-05
16:49926229 T C 0.388244 -1.0314e-05
16:49932806 G T 1.228277 -1.3138e-05
16:49934453 G A 0.187238 -2.7844e-05
16:49935841 T C 0.120528 -8.3754e-05
16:49940482 A G 0.816557 -1.5605e-05
16:49941230 C T 0.909525 -2.0878e-05
16:49946202 C A 0.148604 -7.2938e-05
16:49946893 T C 0.090595 5.2173e-05
16:49947838 T C 0.092374 -1.3613e-05
16:49950166 A G 0.093387 -1.1429e-05
16:49950641 C G 0.293341 8.7492e-05
16:49951189 A G 0.044340 5.7060e-06
16:49954839 C T 0.237011 -3.4673e-05
16:49956194 C T 0.986527 -9.8381e-05
16:49958723 C T 0.490664 -1.1422e-04
16:49958840 C T 0.049073 6.1301e-05
16:49961451 C T 0.723222 -4.5041e-06
16:49961486 C G 0.082932 3.8983e-05
16:49962406 G A 0.718908 -1.8508e-04
16:49964130 C T 0.025099 -8.2110e-05
16:49965801 C T 0.897931 -5.9243e-07
16:49967885 T A 0.073474 6.0509e-06
16:49969114 A C 0.076386 2.3494e-05
16:49978419 A G 0.073435 -8.6078e-05
16:49984353 T C 0.252958 -6.7828e-05
16:49985903 C T 0.502822 -1.6020e-05
16:49987511 A G 0.839923 -6.4154e-07
16:49988948 T C 0.054954 1.4784e-04
16:49995943 G C 0.130612 -2.0592e-05
16:50000712 T G 0.818134 -2.2668e-05
16:50000933 T C 0.146315 -1.6777e-05
16:50004420 T C 0.052117 -9.4141e-06
16:50007004 C T 0.033766 -9.5125e-05
16:50007400 T C 0.312576 -6.5974e-06
16:50010592 A G 0.033064 -1.0534e-05
16:50012314 A G 0.076395 5.7427e-06
16:50015969 T C 0.319554 2.8953e-06
16:50016883 G A 0.455405 -2.7393e-05
16:50021306 C G 0.422168 5.4128e-05
16:50029488 T C 0.066291 1.8657e-04
16:50029997 G A 1.844003 2.9914e-05
16:50034945 C T 0.181029 -1.6539e-05
16:50062611 A G 0.333397 -4.1193e-05
16:50071087 A G 0.039472 -6.7602e-05
16:50073908 T C 1.812048 -1.6382e-05
16:50074444 C T 0.225375 1.2495e-05
16:50079390 C T 1.420273 -1.0292e-05
16:50089192 G A 0.351580 -1.7068e-05
16:50089482 C A 0.095321 -6.8163e-05
16:50096560 T C 0.410701 1.7893e-06
16:50099036 A C 0.166455 -1.2301e-05
16:50103734 T C 0.165884 -1.3320e-05
16:50120122 T C 1.426820 4.5501e-06
16:50123264 G A 0.068226 -3.3847e-05
16:50123496 A G 0.059667 -3.8913e-05
16:50132712 G A 0.186800 -1.6932e-05
16:50137191 G C 0.045645 -2.2211e-05
16:50139894 A G 0.029481 -2.1312e-06
16:50140523 T C 0.083254 3.5937e-05
16:50148984 T C 0.069284 7.9781e-06
16:50159276 G A 0.275055 1.9292e-07
16:50164708 C T 1.812610 -6.5779e-06
16:50167203 T C 1.511501 -4.0422e-05
16:50186433 C T 0.139168 1.4301e-04
16:50217287 A G 0.121544 -2.7062e-05
16:50229308 G A 0.060157 1.6607e-05
16:50232681 A G 1.613655 -5.1848e-05
16:50235057 G A 0.063811 1.1158e-04
16:50241875 G T 0.125091 -1.5517e-05
16:50243374 G A 1.413071 1.2394e-05
16:50244713 A G 0.036768 -3.9301e-05
16:50254436 G A 0.174261 -2.7731e-05
16:50268553 G A 0.024100 -3.2385e-06
16:50277214 T C 0.667323 2.1982e-04
16:50279053 C T 1.566893 3.2119e-05
16:50283564 G C 0.313215 1.5754e-05
16:50285394 A G 0.663928 -3.8658e-05
16:50287079 C T 0.229290 4.6905e-05
16:50288363 T C 0.074779 -5.0325e-05
16:50290055 A G 0.035905 -3.5595e-05
16:50291984 C A 1.170447 7.1035e-06
16:50292343 C T 0.384761 -9.8228e-06
16:50294871 T C 0.040517 -3.6314e-05
16:50310070 T C 0.130450 -8.7903e-05
16:50311312 G T 0.046713 -4.3218e-05
16:50314562 A C 1.096629 -1.2488e-05
16:50317077 C T 1.263750 1.1563e-05
16:50317181 A G 0.052033 3.4528e-05
16:50319029 C T 1.434674 -1.3795e-05
16:50326213 G T 0.527548 1.8182e-05
16:50326306 A G 0.028043 -8.1597e-05
16:50331269 A C 0.032983 1.0471e-04
16:50335422 A G 0.286360 1.3528e-05
16:50338723 T C 0.466340 -5.1546e-05
16:50341300 G A 0.039179 -2.3025e-05
16:50342658 T C 0.502154 4.7385e-05
16:50342847 G C 1.773274 3.2124e-05
16:50350883 G T 0.988961 5.8286e-05
16:50353312 G C 0.054736 -1.2580e-05
16:50358838 T C 0.052085 -1.2742e-04
16:50361170 C T 0.476885 -6.3719e-06
16:50363064 G A 0.374719 -2.7889e-05
16:50389838 G A 0.158682 -4.2724e-05
16:50391596 T C 0.502683 9.3253e-05
16:50394026 T C 0.420594 1.4626e-06
16:50401319 A G 0.320414 -6.7208e-05
16:50404812 A G 0.088385 -4.3549e-05
16:50405128 T C 0.326630 -2.8537e-06
16:50413232 A G 0.662792 -2.8705e-06
16:50413410 G C 0.472169 -3.2061e-05
16:50420499 T C 0.607855 8.3747e-05
16:50420881 T C 0.083432 5.2770e-05
16:50425563 T C 0.765024 -3.3789e-05
16:50433366 A G 0.361353 2.5656e-06
16:50435297 G A 0.029111 -2.6203e-07
16:50443978 G A 0.062809 -6.1197e-05
16:50453406 G T 0.213327 1.3277e-05
16:50454194 T G 0.816190 -2.7974e-05
16:50455030 A G 0.547604 -1.7329e-05
16:50456148 T C 0.271105 -6.6838e-05
16:50458734 G A 0.095597 1.8637e-05
16:50462146 C T 0.054658 -1.5182e-05
16:50463530 G T 0.203843 5.2082e-05
16:50466678 T C 0.187017 1.6776e-05
16:50467329 T C 0.304646 -5.2202e-05
16:50468325 A G 1.587533 4.2239e-05
16:50470763 A C 0.084506 -2.7283e-05
16:50484704 T C 0.142774 8.9995e-07
16:50488249 T C 0.127691 9.2186e-05
16:50489241 A G 0.874711 6.1096e-05
16:50503380 A G 1.528016 1.0159e-04
16:50509181 G A 0.030409 -9.0884e-06
16:50514497 A G 0.866025 1.4767e-05
16:50516155 G A 0.079631 6.4952e-05
16:50519742 G A 0.047440 2.0234e-06
16:50524890 T C 0.079836 -1.4712e-05
16:50532695 T C 0.107353 5.4831e-05
16:50533684 C T 0.023905 -2.1823e-05
16:50550741 C T 0.671244 2.1737e-05
16:50553647 C T 0.299132 -1.2577e-03
16:50559294 T C 0.035531 3.9102e-05
16:50565970 G A 0.296577 -8.1311e-06
16:50572709 G A 0.474597 -4.0532e-04
16:50573436 T C 0.051117 -5.8864e-05
16:50592978 T C 0.085389 -5.0108e-05
16:50593084 A G 0.120680 3.4693e-05
16:50595346 G T 0.069657 -3.2925e-05
16:50596838 A G 0.129304 3.4467e-06
16:50599680 T C 0.020708 2.9553e-05
16:50617244 T G 0.032337 9.9378e-05
16:50619933 T C 0.085827 -2.4666e-05
16:50626195 G A 0.986842 -1.1498e-04
16:50627378 C T 1.348899 -1.8115e-06
16:50638653 A G 0.040033 -4.5980e-05
16:50639709 G A 0.050549 -1.8983e-05
16:50645246 T C 0.092137 5.8620e-05
16:50646615 A G 0.075954 7.2596e-05
16:50646908 A G 0.064960 6.0671e-05
16:50647592 C T 0.053464 -1.9615e-05
16:50661273 C A 0.488658 2.8050e-05
16:50662204 T C 0.227904 -5.2428e-05
16:50667299 T C 0.052993 4.9806e-05
16:50668077 T G 0.029364 1.3965e-05
16:50674103 T C 0.032483 2.4624e-05
16:50676514 A G 1.306182 -4.4110e-06
16:50678189 A G 0.132573 4.1945e-05
16:50680667 G A 0.049433 -2.4036e-05
16:50686959 T C 1.388439 3.6270e-06
16:50692364 A G 1.415791 1.4714e-05
16:50695681 T C 0.042565 1.1501e-05
16:50696389 G A 0.079427 -2.9750e-05
16:50700841 A G 0.027871 4.0044e-05
16:50701006 A G 0.034447 4.5658e-05
16:50701957 A G 0.069333 4.2014e-05
16:50703016 T C 0.023665 -4.0358e-05
16:50703819 T C 0.078223 -6.9296e-05
16:50709723 A G 0.346166 -5.4088e-06
16:50710646 C T 0.060757 1.1435e-04
16:50718526 T C 0.046528 2.4984e-05
16:50719103 C T 1.434139 1.1566e-05
16:50725193 T C 0.836966 3.0491e-05
16:50728413 T C 0.061630 -1.6795e-05
16:50739582 G C 0.587676 -4.3364e-05
16:50744624 T C 0.533680 -3.3329e-05
16:50745926 T C 0.096126 1.7603e-04
16:50756774 T C 0.352833 -6.6477e-06
16:50756881 G A 0.501449 -1.3838e-05
16:50757276 A G 0.176595 -1.9254e-05
16:50758838 C T 1.833013 6.0507e-06
16:50759731 A T 0.073055 2.1335e-04
16:50762771 C T 0.036865 -1.8450e-05
16:50772117 A G 0.662568 9.5952e-06
16:50773169 A C 0.078047 7.6540e-05
16:50781117 A G 0.204200 -1.9944e-05
16:50790699 G A 1.051588 2.6588e-05
16:50791005 C A 0.054321 2.7069e-05
16:50793630 T C 0.058031 -5.1107e-05
16:50798929 G A 0.840770 3.5157e-05
16:50804176 G A 0.028556 7.1914e-05
16:50827601 G A 1.604904 1.9479e-05
16:50829853 T A 0.835849 2.2981e-05
16:50844422 C A 0.125825 2.1628e-06
16:50844735 G T 0.193327 -8.5237e-06
16:50845854 G A 0.077080 1.0288e-04
16:50848914 G A 1.937815 -1.1442e-05
16:50848973 T C 0.420510 1.5620e-07
16:50850382 C T 0.255652 -5.1189e-05
16:50854418 A G 0.146377 3.8400e-05
16:50854459 G A 0.178150 -6.4177e-05
16:50855233 C A 0.048605 1.6379e-05
16:50858928 C T 1.697720 2.7274e-05
16:50858960 G T 0.052711 -1.2015e-05
16:50859055 C T 1.915221 -2.2654e-05
16:50868177 G T 0.213226 7.8521e-06
16:50872825 T G 0.139194 2.1180e-05
16:50875380 T G 1.868794 -3.7732e-05
16:50878021 T C 0.053425 -5.0700e-05
16:50887220 G A 0.041452 -2.6450e-05
16:50888641 C T 0.909953 -2.7557e-05
16:50892305 C A 0.460485 3.6110e-05
16:50897675 G A 0.181541 -4.5097e-05
16:50898122 T C 0.116519 1.1055e-05
16:50898184 G A 0.172044 1.5991e-05
16:50911946 C T 0.045421 1.9459e-05
16:50912221 A G 0.227657 -8.6340e-05
16:50912650 G A 0.417628 8.2056e-05
16:50912675 G A 0.083682 4.7146e-05
16:50914952 T G 0.868174 1.8493e-05
16:50915814 A G 0.245343 -9.9902e-05
16:50916464 A C 1.226924 1.2898e-04
16:50917845 A G 0.310391 7.4292e-05
16:50918962 G A 0.561986 6.2389e-06
16:50923985 G A 1.474795 6.4960e-05
16:50939067 A G 0.489550 -1.0589e-04
16:50947137 A G 0.134871 3.3077e-06
16:50948106 G A 1.130414 -3.0175e-05
16:50949161 G A 0.022691 1.3143e-05
16:50950248 T C 0.021282 -5.0778e-06
16:50961940 C T 0.115523 3.1022e-05
16:50963148 G A 0.107993 3.1862e-05
16:50964338 C T 0.036641 2.8870e-05
16:50978048 G T 0.562216 4.1070e-06
16:50979613 C T 0.029095 5.1268e-06
16:50984145 T C 0.036002 7.2156e-06
16:50988750 A G 0.370882 -2.5807e-05
16:50988755 A G 0.146296 1.7873e-05
16:51003479 T C 0.068758 1.2147e-04
16:51007792 G C 0.905390 -8.5745e-06
16:51009481 T C 0.029744 -6.8993e-05
16:51009807 A T 0.025203 -2.2033e-05
16:51011581 T A 0.054830 3.9598e-04
16:51013434 T C 0.094510 7.8373e-05
16:51016595 C A 0.190678 -7.2149e-05
16:51021071 T C 0.031221 4.3201e-05
16:51021559 T C 0.121453 -2.8913e-05
16:51024000 T G 0.032879 -1.1539e-04
16:51024085 C T 0.077333 -1.6108e-05
16:51025933 A G 0.182775 -5.8588e-05
16:51026642 A C 1.770493 2.6796e-05
16:51026966 G A 0.036090 2.5352e-05
16:51028084 T G 1.234233 1.8840e-06
16:51029186 T C 0.113325 1.6864e-05
16:51031876 A G 1.457177 2.2915e-05
16:51042080 T C 0.027177 1.2359e-04
16:51042548 C A 0.403002 1.9048e-05
16:51044008 T G 1.919466 -2.5813e-05
16:51044255 C A 0.502053 1.6032e-05
16:51049440 C T 0.128931 -3.7503e-05
16:51051301 A C 1.374307 -7.3635e-06
16:51059534 T G 0.148772 7.3198e-05
16:51064083 C T 1.631111 -2.5818e-05
16:51068285 A G 0.990162 -2.4988e-04
16:51069019 C G 0.694714 -2.6022e-05
16:51069415 T C 0.443435 -6.8651e-05
16:51069711 G A 0.069336 -3.0604e-04
16:51070426 A G 0.069066 6.6580e-05
16:51073109 C G 0.539149 5.2980e-06
16:51077925 A G 0.129467 4.2005e-05
16:51079549 T C 0.635642 3.2177e-05
16:51083636 G A 1.365939 -3.6223e-05
16:51084662 A G 0.113355 -4.3947e-06
16:51085167 T C 0.059459 7.7850e-05
16:51086479 G A 0.042753 4.4122e-06
16:51089018 T C 1.031386 -1.8670e-05
16:51089789 A G 0.148827 4.2493e-06
16:51092670 G A 0.061682 7.5383e-06
16:51093965 A G 0.030419 7.4370e-05
16:51098427 C G 0.484231 -1.2465e-05
16:51100323 T C 0.547370 2.4064e-05
16:51106859 G A 0.256538 6.2374e-06
16:51107301 A G 0.347932 9.6759e-06
16:51110569 C T 0.081345 4.4651e-06
16:51111246 T G 0.422357 -2.1051e-05
16:51113346 C T 0.026385 1.5277e-05
16:51113574 A C 1.162596 2.3353e-05
16:51123695 T C 0.061935 2.1810e-06
16:51131237 A C 0.074863 2.8540e-05
16:51132433 T C 0.063876 7.7911e-06
16:51134657 G A 0.029851 -9.2696e-06
16:51136400 G A 0.456064 -2.8182e-05
16:51138255 T C 0.958282 3.3622e-05
16:51139315 T C 0.133647 2.2944e-05
16:51150026 A G 1.840004 5.1413e-05
16:51152230 C G 0.040010 -1.4099e-05
16:51156821 C A 0.088560 7.2852e-05
16:51158574 A G 0.102478 -3.6445e-05
16:51158710 T C 0.095539 6.4991e-05
16:51160178 T C 0.131177 -6.3123e-05
16:51162734 T C 0.047005 6.5104e-05
16:51165149 T C 0.093510 7.3006e-05
16:51165891 C T 1.296990 -2.4199e-04
16:51171126 C T 0.029286 -3.0489e-05
16:51172677 A G 0.383362 8.1253e-05
16:51173559 A G 1.334342 -1.2317e-04
16:51175743 T C 0.030315 2.6725e-05
16:51188432 A G 1.220056 -1.8162e-04
16:51193047 G A 0.083903 -4.2254e-05
16:51197473 G A 0.112631 1.3069e-05
16:51203534 C A 1.681455 1.0322e-05
16:51205228 A G 0.214586 5.3465e-05
16:51211595 C T 1.295873 -5.5150e-05
16:51211721 T C 0.056690 1.2947e-04
16:51214662 C T 0.128619 -4.6345e-05
16:51217639 C T 0.250303 9.2970e-05
16:51219914 A G 0.679326 -7.1028e-05
16:51226977 G C 0.070284 -4.7785e-05
16:51229796 C T 0.104607 1.5878e-04
16:51237688 G A 0.128778 1.8642e-05
16:51237891 T G 0.149811 6.1743e-05
16:51239417 G A 1.357951 2.7195e-05
16:51240791 T G 0.082049 7.1291e-05
16:51242227 A G 0.270507 8.9785e-05
16:51245404 T C 0.054613 1.0985e-05
16:51249529 T C 0.106675 4.0457e-06
16:51258956 A G 1.101569 1.5346e-06
16:51260144 T C 0.090177 2.7226e-04
16:51265863 G A 1.333215 -3.4526e-05
16:51267044 A G 0.055311 -1.2272e-04
16:51272968 C T 0.028011 1.1742e-04
16:51274167 A G 0.107090 -2.1579e-05
16:51276351 C T 1.374475 3.4422e-05
16:51276973 C T 0.112968 -4.4102e-04
16:51277969 T G 0.451617 -2.5326e-05
16:51279775 A G 0.607868 -3.5453e-05
16:51281225 A G 0.493416 3.3506e-05
16:51289593 G T 0.829007 1.7443e-05
16:51289804 A G 0.231059 4.4470e-05
16:51291034 T C 0.035054 -3.1382e-05
16:51291270 A G 0.076395 -2.4638e-04
16:51292738 T G 0.054538 -1.1664e-04
16:51299518 A G 0.094270 -2.2104e-05
16:51300725 G A 0.920382 3.5647e-06
16:51304232 G T 0.031049 -3.9598e-05
16:51307429 G A 0.068930 1.0817e-04
16:51309642 T G 0.223272 4.1414e-05
16:51314404 T C 1.279891 1.6187e-04
16:51316571 C T 0.069965 -7.3454e-06
16:51317052 T C 0.020260 -2.3937e-05
16:51317990 T C 0.046758 7.1552e-06
16:51324733 C T 0.022448 2.4488e-06
16:51326478 A C 0.285214 5.7896e-06
16:51330531 A G 0.652013 -1.8674e-05
16:51341412 G T 0.039894 2.1339e-04
16:51343972 T A 0.042097 -6.0379e-05
16:51345985 C T 0.031367 5.6222e-05
16:51347261 T C 0.029075 -9.7672e-05
16:51351607 T C 0.542362 -6.7269e-06
16:51360603 C A 0.024970 5.6587e-06
16:51362849 G T 0.025213 3.9372e-05
16:51362895 C T 0.045694 1.0037e-04
16:51373048 T C 0.628673 -2.0669e-05
16:51375491 A C 0.236421 -1.0765e-05
16:51383265 A G 0.051108 2.6680e-05
16:51385500 T C 1.500167 -8.1018e-08
16:51389566 A G 0.105013 9.9195e-06
16:51390759 T C 0.031636 3.4520e-05
16:51391060 A G 0.117671 9.7292e-05
16:51397261 T C 0.101816 8.5700e-05
16:51408850 T C 1.674694 3.2341e-06
16:51410959 T G 0.052072 3.8391e-05
16:51413452 G A 0.284146 8.0678e-06
16:51418409 A G 1.926743 -2.2916e-05
16:51419692 A G 0.043143 -1.6299e-05
16:51425192 G A 1.479342 -1.5113e-05
16:51431779 T C 0.042620 1.4128e-04
16:51435147 A G 0.089197 1.0402e-04
16:51436882 G A 0.151865 2.3238e-05
16:51444521 G T 0.067031 9.0101e-06
16:51446083 C T 0.678778 1.0444e-04
16:51446927 G A 0.442581 -3.4486e-05
16:51447642 C T 0.048005 5.3666e-05
16:51450938 T C 0.046859 1.5326e-05
16:51453630 A G 0.077278 5.0298e-05
16:51455036 T C 0.039446 -6.9522e-05
16:51458290 G C 1.401788 -1.1984e-04
16:51469902 A G 0.047972 5.8772e-06
16:51479349 A G 0.935517 -1.9938e-05
16:51479753 G A 0.034791 -6.6725e-05
16:51479884 G A 0.073792 -4.4599e-05
16:51487087 T C 0.027865 2.3226e-06
16:51488129 T C 0.402094 -7.2373e-05
16:51488206 G A 0.453935 2.1389e-04
16:51489946 A C 1.943121 -4.4648e-06
16:51491234 G A 0.063958 -5.7849e-05
16:51491597 C T 0.042747 3.4194e-05
16:51492552 T C 0.090875 -3.4983e-05
16:51493014 A G 0.071767 -3.3813e-05
16:51495444 T C 0.194550 -3.8937e-05
16:51495797 C T 0.719681 1.2538e-04
16:51498626 T G 0.972226 -1.4677e-04
16:51499330 G A 1.518054 -6.7214e-05
16:51502166 T C 1.227492 -6.6588e-05
16:51517879 T C 0.071121 -2.8775e-05
16:51521615 G T 0.125620 -6.5618e-05
16:51522044 G A 0.082501 -4.1540e-05
16:51522611 T G 0.291663 6.0140e-06
16:51534685 C T 0.125779 -7.1366e-05
16:51535722 G T 0.071140 4.3000e-05
16:51541373 T C 0.030598 -1.0305e-04
16:51543043 T C 0.098012 -3.7765e-05
16:51547220 C A 0.310128 -1.5876e-05
16:51548265 C T 1.079745 2.4223e-05
16:51548526 T C 0.150629 -5.9044e-06
16:51549803 C A 0.230491 4.6652e-06
16:51558545 A G 1.243973 1.4794e-05
16:51565143 T G 0.490397 1.0486e-03
16:51566155 G C 0.457950 1.1433e-04
16:51568395 T C 0.030465 1.0016e-04
16:51584696 T C 0.618971 9.6323e-04
16:51585958 A G 0.054902 6.7627e-05
16:51591018 A G 0.023295 -2.4390e-05
16:51592038 A G 0.149444 -1.1680e-04
16:51599012 T G 0.291663 2.8141e-07
16:51603899 C T 0.246194 1.2799e-04
16:51607490 A C 0.092189 1.0485e-05
16:51609435 G A 0.368279 6.7877e-05
16:51610561 A G 0.171032 5.0798e-04
16:51620067 A G 0.216972 -4.3405e-05
16:51624129 A C 0.581275 1.5939e-05
16:51629593 C T 0.153527 -3.7893e-06
16:51630986 A T 0.033727 -1.2277e-05
16:51635356 T C 0.293163 -7.0809e-05
16:51641897 A G 0.069884 -8.2857e-05
16:51645671 A C 0.130726 -6.9878e-06
16:51645849 T C 0.185949 1.3105e-05
16:51650577 G A 0.084451 4.1816e-05
16:51652287 A G 0.077622 -1.2231e-04
16:51653906 G T 0.124624 -2.3013e-05
16:51666146 G T 0.662039 -5.9333e-06
16:51672900 G A 0.275951 1.0885e-04
16:51678351 T C 0.078008 4.4593e-05
16:51678773 A G 1.978127 -5.7196e-05
16:51679082 T C 0.043954 2.9528e-05
16:51681862 A G 0.110388 4.1008e-05
16:51683448 T C 0.081520 -1.6844e-05
16:51688580 G A 0.538889 -1.1602e-05
16:51692074 T C 0.448180 8.6459e-05
16:51697609 G A 0.085980 3.5805e-05
16:51700822 C T 0.100034 5.5194e-05
16:51703992 T C 0.162661 2.8673e-05
16:51704580 A G 0.075701 -2.2046e-04
16:51712919 G A 0.080965 1.7505e-05
16:51716127 C T 0.102154 -8.5795e-06
16:51718336 T C 0.872354 5.2647e-06
16:51720334 A G 0.025788 -8.1266e-06
16:51730116 T C 0.052860 5.1767e-05
16:51734008 C T 0.374725 1.8066e-04
16:51755371 T C 0.445820 -3.0551e-03
16:51769168 T C 0.025615 -6.8383e-06
16:51772462 A G 0.303238 1.3664e-05
16:51773126 C T 0.164242 -1.2204e-05
16:51774310 C A 1.325318 -2.7637e-04
16:51775582 C T 0.335111 6.1105e-06
16:51790083 T C 0.093179 -7.8300e-05
16:51793834 C T 0.084922 1.0781e-04
16:51795755 C A 0.770785 1.3264e-05
16:51796267 T C 0.079534 3.2196e-05
16:51816056 A G 0.051140 -1.3867e-05
16:51820823 G A 0.036352 2.9360e-05
16:51821621 C T 0.216115 2.0794e-05
16:51822493 G A 0.636362 1.5607e-05
16:51823729 T C 0.172233 2.1939e-05
16:51836072 A G 0.061322 -6.1924e-05
16:51841760 G T 0.587348 4.6282e-05
16:51843833 A C 0.028741 1.3492e-05
16:51848382 A G 0.757481 -6.1281e-05
16:51858577 G A 0.052137 1.6199e-05
16:51859761 G C 0.041120 -3.5927e-05
16:51868656 A G 0.307048 -6.9396e-06
16:51872296 C T 0.057064 3.0862e-05
16:51873672 T C 0.537906 -6.6001e-05
16:51873934 G A 0.065253 6.0936e-05
16:51874774 T C 1.240319 4.7368e-04
16:51883388 A G 1.707473 2.9618e-05
16:51883792 T C 0.035135 -1.3061e-04
16:51887688 G A 0.693465 -1.3629e-05
16:51888542 A C 0.048839 6.8752e-05
16:51890299 A G 0.062435 -8.5585e-07
16:51893095 C T 0.054201 -2.6616e-05
16:51894234 A G 0.697856 4.4137e-05
16:51899613 T C 0.051679 1.2131e-05
16:51899860 G A 0.227459 2.6587e-05
16:51903866 T C 0.656914 9.3749e-05
16:51906018 T C 1.033405 -6.6310e-06
16:51907502 A G 0.876830 -5.8311e-05
16:51914444 T C 0.094980 3.6345e-06
16:51915042 A G 1.531025 5.8030e-05
16:51919614 G T 0.037167 -1.9529e-04
16:51919758 G A 0.149051 -3.8024e-05
16:51920091 A G 0.658079 -1.4591e-05
16:51926075 T C 0.851773 7.3271e-05
16:51935401 G A 0.405433 -1.0885e-05
16:51940033 G A 0.092286 5.0261e-06
16:51942294 G A 1.137331 5.3960e-05
16:51946807 T G 0.151470 -3.2804e-05
16:51950463 G A 0.235236 -1.2162e-06
16:51953343 C A 0.087749 -1.1684e-05
16:51956358 A G 0.520294 -6.8341e-05
16:51970957 C A 0.036437 -1.4039e-04
16:51974295 C T 0.060098 1.4118e-05
16:51975936 T C 1.274935 1.4648e-05
16:51977879 G A 0.025469 -1.5659e-05
16:51980822 G A 0.051448 1.9955e-05
16:51989283 A G 0.102705 -1.5224e-05
16:52000808 A G 0.027888 -5.9710e-06
16:52002265 G A 0.246427 -8.4804e-05
16:52004740 T G 0.080543 -2.6388e-05
16:52015040 T C 0.059300 -1.6047e-05
16:52018250 G T 1.303403 -4.7906e-05
16:52025404 T C 1.536974 -7.6702e-06
16:52026324 C T 0.226661 5.8572e-05
16:52030745 G A 0.308609 2.9400e-05
16:52032393 C A 0.295701 -1.2862e-04
16:52032513 T C 0.081287 -4.6669e-06
16:52033624 C A 0.331982 -2.6939e-06
16:52039210 T C 0.264490 2.5287e-05
16:52040139 A G 0.308110 -5.1436e-06
16:52057418 A G 0.109450 -2.1535e-04
16:52057747 G A 0.029254 -3.6825e-06
16:52058404 T C 0.661439 1.7598e-05
16:52061047 G A 0.314841 -3.9018e-05
16:52062912 A C 0.461903 -5.6835e-05
16:52064978 A C 0.233555 2.4673e-05
16:52065403 G C 0.103192 7.3170e-06
16:52065724 A G 0.619854 3.0784e-04
16:52066848 T G 0.042458 -2.6387e-05
16:52072802 G A 0.637573 -2.1575e-05
16:52087138 C T 1.122576 -4.2575e-06
16:52092437 T C 0.047709 -5.8365e-07
16:52107099 C T 0.380548 -1.4147e-04
16:52109375 A G 0.026437 1.5103e-05
16:52126455 T C 0.126354 1.1272e-04
16:52144065 C T 0.710300 3.1110e-05
16:52146877 C T 0.025758 -6.4478e-05
16:52147875 A T 0.174255 -7.4372e-05
16:52148559 C T 0.056758 -1.1510e-05
16:52149123 G T 0.489274 -9.7874e-05
16:52182121 A C 0.581541 -7.8398e-06
16:52188603 C T 1.318522 1.9658e-05
16:52202321 C T 0.255486 -6.8263e-05
16:52202870 G T 0.150947 1.4066e-05
16:52204298 C G 0.028692 1.8956e-05
16:52204804 C T 1.925143 4.6850e-05
16:52211654 T C 1.354371 3.1761e-05
16:52212124 T C 0.607115 -3.3972e-06
16:52218038 C T 0.063536 -2.1997e-05
16:52219434 A G 0.069105 2.4404e-05
16:52220746 C T 0.092436 2.4706e-05
16:52232453 A C 0.060786 4.0467e-05
16:52239085 C A 0.049835 7.5191e-05
16:52240981 A C 0.042954 8.2366e-06
16:52244526 A C 0.063863 5.6823e-05
16:52246085 G A 0.305052 4.5956e-05
16:52248763 A C 0.046060 1.6725e-05
16:52257528 T C 0.072715 1.2167e-05
16:52265792 A G 0.376254 -1.1874e-04
16:52280690 A G 1.882909 1.8969e-05
16:52288698 G A 0.475022 9.5174e-05
16:52291939 C T 0.382759 -2.4962e-04
16:52298182 A G 0.381885 1.2015e-04
16:52314162 T C 0.071864 6.7071e-05
16:52318025 T C 0.101112 1.4220e-04
16:52323170 A G 0.122683 -7.3320e-05
16:52323486 C T 0.032464 -1.2750e-04
16:52328666 C T 0.044678 3.7669e-05
16:52341844 C G 0.038673 1.5866e-04
16:52344282 A G 1.409568 1.4678e-05
16:52347819 G T 0.485827 -2.8961e-06
16:52353053 G A 0.099460 1.0373e-04
16:52355768 C T 0.795842 3.8427e-05
16:52363975 C A 0.341132 1.0087e-05
16:52364843 T G 0.042613 1.6426e-05
16:52365657 G A 0.287814 -2.6296e-05
16:52386456 G A 0.366955 -1.8671e-05
16:52386509 T C 0.904361 -1.2680e-05
16:52388317 G A 1.172681 -2.5175e-05
16:52397502 T C 0.037102 -7.4544e-05
16:52400718 G T 0.642182 -1.6292e-05
16:52401732 A G 0.032886 -4.4325e-05
16:52408480 T G 0.021003 6.9888e-05
16:52409779 C T 0.109028 -2.6256e-05
16:52411255 T C 0.538564 3.9819e-05
16:52416954 T C 0.092410 4.0215e-05
16:52432905 G A 0.204521 -1.6822e-04
16:52433985 G A 0.616956 -2.0085e-05
16:52436209 C A 0.078424 -2.4983e-05
16:52437816 G A 0.475889 4.9550e-05
16:52440614 T G 0.158039 2.7507e-05
16:52442689 G A 1.010390 -4.3539e-05
16:52447478 G T 0.055019 7.4969e-06
16:52452941 T C 0.078398 1.0604e-05
16:52455322 A G 0.040468 -1.7338e-05
16:52455364 C T 0.567121 9.2752e-05
16:52458275 T G 0.781006 -1.4971e-05
16:52467274 C T 0.059495 1.2801e-05
16:52468236 C T 0.891621 5.6749e-06
16:52478215 T C 0.149645 4.4857e-05
16:52482782 G A 0.096441 -4.2128e-05
16:52490111 G A 0.026911 1.3823e-05
16:52492479 G A 0.255603 -1.8354e-05
16:52495114 C T 0.028832 1.0345e-05
16:52497276 G T 0.809559 5.7640e-05
16:52505411 A C 0.061900 6.2872e-05
16:52506172 C A 1.136945 2.8014e-05
16:52511278 A G 0.020659 -5.8738e-05
16:52512278 T C 0.094773 2.6228e-05
16:52512847 A G 0.029764 9.8602e-06
16:52517876 C T 0.277388 -1.6366e-05
16:52520326 G A 0.034963 -7.3320e-06
16:52521628 C T 0.025327 -1.5424e-05
16:52523640 C T 0.043091 3.6067e-05
16:52527403 A G 0.871806 -2.1921e-05
16:52528599 T G 0.085409 -1.7486e-05
16:52528847 G T 0.582674 -9.3752e-06
16:52535810 C T 0.721485 -2.8506e-05
16:52536348 A G 1.966010 5.1382e-05
16:52540195 T G 0.047132 -4.7314e-05
16:52541813 T C 0.045466 -6.0437e-05
16:52548152 G A 0.049991 5.0209e-05
16:52554055 A C 0.062205 6.5634e-06
16:52559726 G A 0.339876 -8.0841e-06
16:52564026 A T 0.068716 1.0350e-04
16:52566220 G A 0.041156 5.7726e-05
16:52568130 T C 0.023941 3.6747e-05
16:52569537 A G 0.025995 -2.2463e-05
16:52572832 A G 0.931631 3.4705e-04
16:52586341 G A 1.486535 -1.4466e-04
16:52589347 C T 0.027242 -1.2317e-05
16:52596184 A G 0.072650 -1.9712e-04
16:52597844 T C 0.419251 3.6102e-05
16:52599188 T C 0.477677 9.7679e-05
16:52603860 T C 0.060988 -2.1450e-06
16:52606881 A G 0.070517 1.7980e-04
16:52612665 A G 0.123183 -3.7949e-05
16:52624738 T G 0.821133 1.6286e-04
16:52632689 C A 0.069664 -1.8977e-04
16:52635164 A G 0.822788 1.5441e-04
16:52635313 T C 0.032860 -4.5978e-05
16:52637632 A C 0.070598 -1.8744e-04
16:52638367 T C 0.041085 -2.7351e-05
16:52640206 A G 0.056304 -2.6584e-05
16:52650827 A G 0.370564 -4.0641e-04
16:52650909 C T 0.890664 4.7691e-04
16:52652780 C T 0.089261 -7.2319e-05
16:52652980 A G 1.089479 -2.5585e-05
16:52654866 T C 1.378146 1.7935e-05
16:52655286 G C 0.115185 4.3156e-05
16:52657128 T C 0.084636 1.5892e-05
16:52657533 G A 0.837839 1.0555e-05
16:52658338 C T 0.050812 3.0381e-05
16:52659435 C G 0.367666 2.5146e-05
16:52660103 C T 0.056629 -1.2278e-04
16:52660879 C T 0.038082 -5.2896e-05
16:52661044 C G 0.704701 -2.5181e-05
16:52662975 C T 1.261033 3.8661e-05
16:52666602 G A 0.424557 -2.1786e-05
16:52666942 C A 0.060676 -2.6538e-05
16:52671770 T C 0.438313 1.1523e-04
16:52675413 G A 0.250215 -3.9708e-05
16:52679093 C A 0.738814 -2.1542e-05
16:52682139 C T 0.351784 1.5392e-05
16:52684044 T C 1.908759 1.0305e-04
16:52684916 G A 0.555410 -5.3564e-05
16:52685276 G A 1.364816 -5.9953e-05
16:52687130 G A 0.087697 -2.0649e-05
16:52692277 G A 1.353277 -4.2975e-05
16:52700237 C T 0.044681 -3.4599e-05
16:52710282 C T 0.039887 -2.7033e-05
16:52710366 C T 0.900076 1.4531e-06
16:52711355 C T 0.043097 2.1466e-05
16:52716554 C T 0.138276 -2.3935e-05
16:52717491 C T 0.196556 -1.8938e-05
16:52719478 A G 0.073175 3.9694e-05
16:52738113 A G 0.056259 1.0764e-04
16:52740821 G A 0.533053 5.7783e-05
16:52744144 T C 0.063107 1.5094e-05
16:52755391 G C 0.031487 -2.6902e-05
16:52756287 G A 0.048722 1.9178e-05
16:52766815 C A 0.137756 -3.3849e-05
16:52775850 C T 0.031244 1.3575e-05
16:52776657 A G 0.873578 -3.9295e-05
16:52779153 C T 1.223399 -2.1003e-05
16:52793168 A T 0.067177 -1.4632e-04
16:52793354 G A 0.203223 -2.4018e-05
16:52793521 G A 1.039507 -5.0807e-05
16:52794507 C T 0.053928 9.6118e-05
16:52796478 T G 0.060465 1.7882e-05
16:52802113 G A 0.073831 -3.3019e-05
16:52803515 G A 0.973421 -4.7661e-06
16:52805189 A G 0.055778 5.6476e-06
16:52805669 C T 0.024272 1.2437e-04
16:52812733 G A 0.037041 -1.9635e-04
16:52816952 C T 0.139895 -3.8726e-05
16:52818090 C A 0.024824 -2.2884e-05
16:52818303 T C 0.058566 2.1810e-05
16:52828418 G C 0.052812 1.3736e-04
16:52830966 C T 0.929015 8.1752e-06
16:52853507 A G 0.883309 1.3458e-06
16:52854674 C T 0.091124 2.5078e-05
16:52861538 C A 0.110502 -3.2428e-05
16:52862228 T G 0.791470 -7.7477e-06
16:52865545 C A 0.030335 1.1698e-05
16:52866391 T G 0.033483 1.0451e-04
16:52867912 C T 0.036693 -1.5089e-06
16:52869114 A G 0.138136 -3.9083e-05
16:52869150 A G 0.084792 2.4593e-05
16:52875508 G T 0.212421 -4.8145e-05
16:52890116 T C 0.116630 -1.2604e-04
16:52897533 A G 0.091871 -1.6565e-04
16:52897894 C T 0.980944 -1.5148e-05
16:52902940 T C 0.060631 -6.8218e-06
16:52904047 G T 0.759256 1.1708e-05
16:52911476 T C 0.029264 -2.1089e-05
16:52912299 C T 0.761612 1.3635e-05
16:52918383 A G 0.061335 5.6598e-05
16:52923038 G A 0.259128 3.4043e-06
16:52940719 C A 0.824486 -2.4781e-05
16:52943699 C T 1.914033 -3.1794e-05
16:52944227 G A 0.984872 1.2042e-05
16:52946736 A G 0.161398 -2.0368e-05
16:52950608 A C 1.142349 2.0122e-05
16:52950981 A C 0.348811 -5.4045e-05
16:52956918 A G 0.025080 -9.9206e-05
16:52959521 A G 0.127879 -2.7512e-05
16:52962954 A C 0.346049 -8.8125e-06
16:52963342 A G 0.025245 3.5785e-05
16:52963554 C T 0.148454 -8.4934e-05
16:52965937 C T 0.056531 2.2145e-05
16:52966173 A G 0.927977 1.2071e-05
16:52975603 G T 0.498203 2.5579e-05
16:52976785 T C 0.101378 2.9101e-05
16:52984777 C T 0.071773 -7.5614e-05
16:52994723 T C 0.241215 1.3856e-04
16:52996047 G A 0.106344 7.5034e-05
16:52997722 A G 0.167604 7.2188e-05
16:52999977 T C 0.307493 -3.5453e-05
16:53000185 A G 0.048527 6.3063e-05
16:53016164 G A 0.056541 -4.8960e-05
16:53017578 C T 1.832237 -6.2996e-05
16:53020808 A G 0.072049 1.9641e-06
16:53022093 T C 0.108009 7.4910e-05
16:53026758 T C 0.076600 2.8097e-05
16:53035331 C A 0.231250 2.0266e-04
16:53036300 T G 0.248157 9.5424e-06
16:53037127 T C 0.121291 -1.6653e-05
16:53040598 C T 0.207644 -5.3750e-05
16:53044707 C T 1.088262 2.2315e-05
16:53046134 C T 1.422405 -1.3528e-05
16:53053507 G A 0.299453 -2.6522e-06
16:53054410 G A 1.335143 -8.9319e-05
16:53054491 A G 1.675353 1.3930e-05
16:53055537 A G 0.060485 -2.6630e-04
16:53056110 A G 0.078544 8.8412e-06
16:53057370 T C 1.769221 -5.7706e-05
16:53057709 A G 0.034035 -4.6294e-05
16:53064034 C T 0.642880 -7.6053e-05
16:53067687 T C 0.959584 -6.2174e-06
16:53068813 T C 0.585414 5.0760e-05
16:53070825 T G 1.954030 4.5633e-05
16:53076131 C T 0.316240 1.8624e-05
16:53085731 T C 0.085061 -7.4628e-05
16:53087908 A G 0.787861 3.4913e-05
16:53114256 A G 1.406255 4.9657e-05
16:53118694 G C 0.064769 -2.3538e-05
16:53119643 T C 0.503014 7.1652e-05
16:53120340 A G 0.057768 -5.6609e-05
16:53123761 A G 0.061153 -2.8913e-05
16:53125158 G A 0.054675 2.6419e-05
16:53127300 T C 0.077291 -1.7261e-05
16:53127846 T G 1.044791 -1.2939e-05
16:53131045 C T 0.709583 4.0306e-05
16:53135430 C T 0.125614 -6.3952e-05
16:53138010 A G 0.807975 7.2577e-08
16:53140452 T G 0.797254 6.1891e-06
16:53141727 A G 0.059796 -2.1982e-05
16:53149567 A G 0.059287 4.5133e-05
16:53154588 T C 0.688268 -9.8783e-06
16:53164278 A G 0.050342 2.0990e-06
16:53168058 G A 0.128788 7.3889e-06
16:53182832 A G 0.115023 -5.6501e-05
16:53222200 G A 0.544670 2.3423e-05
16:53230342 C T 0.643960 1.4578e-05
16:53232141 T C 0.593732 1.2176e-05
16:53236678 T C 0.360022 1.9016e-05
16:53250926 A G 0.919489 -6.9869e-06
16:53254670 G A 0.278116 -4.3013e-05
16:53258019 T G 0.021094 4.2361e-06
16:53264115 G A 0.085409 1.3085e-05
16:53293757 T C 0.025898 1.2697e-04
16:53297807 T G 0.097733 5.9307e-05
16:53298865 A G 0.082835 -3.1956e-05
16:53308814 T C 0.194362 1.4678e-06
16:53321358 A G 0.038050 -2.6244e-05
16:53333569 T G 0.637329 3.3750e-05
16:53341748 G T 1.587244 4.2933e-05
16:53341803 G A 0.079969 -2.8956e-05
16:53358439 G A 0.593956 1.0034e-05
16:53369093 T A 0.056979 7.2142e-06
16:53377003 G A 0.689398 -9.5114e-05
16:53377045 A G 1.589915 -8.6266e-05
16:53378600 G T 0.853834 3.7485e-04
16:53385542 A C 0.094958 -7.9906e-05
16:53388769 G A 0.701563 -1.0490e-04
16:53395441 C T 0.809211 -7.9914e-06
16:53404004 C T 0.054662 2.5777e-05
16:53407559 A G 0.069057 2.0559e-04
16:53412272 T G 1.516708 9.2322e-05
16:53412308 C T 0.094250 6.2875e-04
16:53416567 T C 0.626096 2.9324e-04
16:53420466 A G 0.041312 6.0479e-05
16:53423587 C T 0.208458 2.1448e-04
16:53430300 T C 0.729502 6.8897e-05
16:53454077 G A 0.296941 2.4348e-05
16:53463611 A G 0.069235 -9.1533e-06
16:53478855 C T 0.043039 1.0939e-04
16:53483138 G A 0.628404 -8.5147e-05
16:53496598 A G 0.925419 -3.4525e-05
16:53499374 C G 0.039871 8.1965e-05
16:53504536 T A 0.026657 -8.2021e-08
16:53510504 G A 1.794382 4.6646e-05
16:53510899 A G 0.062354 7.4669e-05
16:53518205 C T 0.097480 -1.2394e-05
16:53529284 T C 0.056401 -1.0943e-05
16:53541374 A G 0.156147 -6.6201e-06
16:53541478 T C 1.094052 2.3111e-05
16:53541805 G A 0.204843 -1.5310e-06
16:53541839 C T 0.096723 -1.0752e-05
16:53543205 G A 0.094370 -1.3663e-05
16:53545800 G A 0.947156 2.0809e-05
16:53550142 C T 0.096564 3.6247e-06
16:53550898 A G 0.558935 -2.6520e-05
16:53563813 C G 0.206381 5.2776e-05
16:53564188 G A 0.671306 1.5725e-04
16:53574433 A G 0.029627 -5.4796e-06
16:53578960 A G 0.053000 -1.0218e-05
16:53579995 T C 0.105429 4.4944e-05
16:53585269 G A 0.027683 2.2175e-05
16:53594333 A G 0.054632 5.2645e-06
16:53596669 G C 0.054194 1.2750e-05
16:53601197 C T 0.054895 4.3314e-05
16:53625439 G T 0.095964 -1.2640e-05
16:53631625 G A 0.106779 3.3559e-06
16:53633081 C T 0.968717 4.5947e-05
16:53639438 T C 0.114202 3.4585e-05
16:53642824 G T 0.546630 1.5073e-04
16:53646013 C T 0.153209 -5.8758e-05
16:53660305 T C 0.025989 1.2878e-05
16:53671754 T C 0.170431 3.7326e-06
16:53682949 T C 0.064211 2.1546e-05
16:53687080 T C 0.072935 3.4501e-05
16:53699921 T C 0.042600 1.1749e-04
16:53720256 G A 0.038722 -6.1893e-06
16:53720436 T C 0.057388 -3.4567e-05
16:53720895 A C 0.054753 3.7168e-05
16:53727849 G A 0.316217 1.4618e-04
16:53735955 C T 0.060355 -5.9206e-05
16:53749128 G A 0.133527 4.0578e-06
16:53756885 G A 0.103809 1.1294e-04
16:53757740 G A 0.063711 -4.2503e-05
16:53763890 C A 0.053357 3.6734e-05
16:53768592 G A 0.113699 4.1017e-05
16:53769677 A G 1.220455 -5.4898e-05
16:53770081 G A 0.062640 -1.3247e-05
16:53774354 G A 0.060238 2.0776e-05
16:53775940 G A 0.387439 4.9721e-05
16:53781464 A G 0.423558 3.9603e-05
16:53786446 C T 0.250725 3.3425e-05
16:53789934 A C 0.071121 -1.6282e-05
16:53790402 T C 0.970038 -3.7186e-06
16:53797452 A G 0.187588 3.8943e-06
16:53797518 C T 0.352554 -9.0057e-05
16:53800954 C T 0.804278 1.7959e-03
16:53801116 G C 0.091482 1.4889e-05
16:53806145 C T 1.469079 -1.2404e-05
16:53808258 G A 1.240591 1.1026e-05
16:53809247 A G 0.844895 2.5205e-04
16:53818460 T G 0.785501 1.4695e-04
16:53820512 A G 0.049365 -2.1676e-05
16:53821615 G A 0.786705 1.7075e-04
16:53825488 T C 0.823863 1.3938e-04
16:53826034 C T 1.575215 -4.1839e-05
16:53831771 T G 0.865038 6.1251e-05
16:53842712 A G 0.092760 -9.5557e-05
16:53842908 A G 0.824346 7.3669e-05
16:53844579 A G 0.253672 -7.8938e-05
16:53845487 A C 0.795148 3.2717e-05
16:53848448 T G 0.112826 -5.1237e-05
16:53850741 A C 0.029368 -4.6065e-05
16:53853898 G A 1.545247 -1.3608e-06
16:53856104 T C 0.041630 -5.5194e-05
16:53857113 T C 0.071170 1.9243e-05
16:53868316 T G 0.455859 -4.8088e-06
16:53874580 T C 0.842626 -1.9112e-05
16:53883452 C T 0.363011 -2.3565e-06
16:53886587 T C 0.492867 3.8233e-05
16:53890188 G A 0.425025 2.6333e-05
16:53892971 A G 0.038894 -5.5635e-06
16:53895804 G A 0.122537 8.3162e-06
16:53897352 C T 0.077888 -1.2856e-05
16:53902297 A G 0.056583 -2.1105e-05
16:53906234 T C 1.860540 -1.1386e-05
16:53908484 C T 0.119135 -2.3246e-05
16:53909185 T G 0.987309 1.6735e-05
16:53917982 C T 0.028881 2.3604e-05
16:53920666 T C 1.162158 2.1050e-05
16:53926790 G A 0.363310 3.4937e-05
16:53930993 G A 0.392866 9.1818e-06
16:53935407 C T 0.102962 2.5739e-05
16:53935974 T G 0.031042 -4.8106e-05
16:53937632 C T 1.530424 -4.7272e-05
16:53938723 T G 0.100871 -2.1128e-05
16:53939594 A G 0.060170 -5.1801e-05
16:53942144 G A 0.221480 4.6947e-05
16:53942805 C T 1.546500 -7.1325e-05
16:53946501 A G 1.806170 2.4394e-05
16:53946698 A G 0.060452 -6.1136e-05
16:53950231 A G 0.095305 -3.2338e-05
16:53954707 A G 0.053117 1.9101e-05
16:53954956 A G 0.133702 -3.1850e-05
16:53960365 C T 1.001581 5.0172e-05
16:53966063 G A 0.776660 -1.5889e-05
16:53968145 G A 0.080592 -6.0417e-06
16:53970180 A C 0.106454 -3.7115e-06
16:53970885 A G 1.007001 3.4485e-06
16:53972071 T C 0.142719 7.4116e-05
16:53975013 T C 0.044184 -1.2661e-04
16:53978631 T C 0.087710 -1.2195e-05
16:53978820 C T 1.261604 -1.0201e-05
16:53981930 T C 0.030711 -2.2284e-06
16:53984623 C T 1.239624 -2.6457e-05
16:53988978 G C 1.646070 -1.6724e-05
16:53989739 C A 0.339821 -5.3023e-07
16:53991083 A C 0.128178 1.9102e-06
16:53995500 A G 0.103111 -6.5971e-05
16:53998930 T C 1.098035 7.2296e-06
16:54003483 T C 0.972674 -1.3576e-05
16:54005163 T C 1.178036 -3.2573e-05
16:54005574 G A 0.072374 3.4853e-05
16:54006632 T C 0.127616 -2.2267e-06
16:54007640 A G 0.028712 1.3125e-04
16:54007822 T G 0.289252 -1.2094e-05
16:54008225 C A 0.094672 -2.8432e-05
16:54009513 A C 1.003989 -1.1539e-05
16:54009545 T C 0.386926 -4.3204e-05
16:54014819 C A 0.026482 1.7054e-05
16:54016452 G A 0.183518 -2.2497e-05
16:54018101 A G 0.203048 6.1404e-05
16:54019653 T C 0.091533 6.3076e-05
16:54020145 T C 1.132904 2.3951e-05
16:54024266 A G 0.212921 -1.7820e-05
16:54027971 C T 0.232298 -3.1805e-05
16:54032493 G A 0.029027 -2.8618e-05
16:54039678 A G 1.207605 -1.3297e-04
16:54043107 T C 0.743556 -2.3764e-04
16:54051889 G A 0.751882 -2.2265e-04
16:54054078 A G 0.519901 -1.8731e-04
16:54057771 A C 0.304753 4.0875e-05
16:54061758 G C 0.262361 -8.4627e-05
16:54062556 G A 0.024294 1.1777e-05
16:54068320 G A 0.094954 9.0323e-07
16:54073103 T C 0.055278 -2.3405e-05
16:54082294 G A 0.565939 -7.8752e-05
16:54097226 A C 0.031935 -5.9075e-05
16:54098681 A C 0.075710 -3.1723e-05
16:54102766 A G 0.259524 -1.7042e-04
16:54113125 C T 0.616755 -8.5415e-05
16:54113513 G A 0.079748 9.0734e-05
16:54113607 A G 0.109758 2.9039e-05
16:54114217 T C 0.239192 -1.5035e-05
16:54114262 C T 0.683497 -1.8937e-05
16:54119077 G A 1.137010 -3.2297e-05
16:54120330 G T 0.649400 -4.0435e-06
16:54122162 T C 0.104516 -6.5087e-06
16:54122469 T C 0.962839 -1.4838e-05
16:54131939 T G 0.341021 -1.0010e-05
16:54137259 A G 0.311141 9.5796e-06
16:54137949 C T 0.247388 1.7974e-05
16:54148189 T G 0.026722 -5.9673e-05
16:54150035 A C 0.059774 -4.6318e-05
16:54152730 G A 0.840510 -1.0535e-05
16:54166520 A G 0.092699 -3.7009e-05
16:54166636 C T 0.716195 -5.3923e-06
16:54175645 T C 1.605508 -5.0923e-05
16:54176861 C T 0.053396 8.9164e-05
16:54177030 A G 0.058768 -2.4847e-06
16:54178564 A G 0.071903 8.5377e-05
16:54182693 T C 1.920044 -3.9124e-05
16:54183884 T C 0.718658 -3.6008e-05
16:54183988 A G 0.024015 -1.2412e-05
16:54188861 T C 0.034291 -3.5294e-06
16:54189238 T C 0.829962 -1.5702e-05
16:54193928 G C 0.062292 -5.1834e-06
16:54195228 T C 0.147769 6.8571e-06
16:54196100 C G 0.060907 -2.5843e-06
16:54207723 T C 0.960726 -9.8494e-05
16:54207951 A G 1.344384 -5.6800e-05
16:54208597 G A 0.053896 -3.0826e-06
16:54210144 C T 0.121336 -3.7848e-06
16:54211937 G C 0.157137 4.6972e-05
16:54214069 T C 0.651828 -5.1913e-05
16:54214630 T C 0.434373 2.4043e-04
16:54215133 C T 0.044094 9.8902e-05
16:54219177 T C 0.109138 -3.4987e-05
16:54219448 T C 0.810286 -2.8045e-05
16:54220311 C T 0.134689 2.0914e-05
16:54222989 C T 0.159181 -4.9821e-05
16:54230355 T C 0.425044 2.2819e-05
16:54234231 T A 0.024950 -3.3879e-05
16:54235941 T C 0.126461 5.6428e-05
16:54239305 T C 0.225625 -1.4756e-05
16:54239414 G C 0.142414 -1.3143e-05
16:54243548 A G 1.654142 -7.3732e-07
16:54255983 G A 0.035622 5.4862e-05
16:54257595 G A 0.612149 -1.4822e-05
16:54262571 T C 0.255820 6.4992e-05
16:54265765 A G 0.855327 2.2537e-06
16:54273278 G A 0.258336 6.3391e-05
16:54273895 A G 0.138483 -1.0454e-04
16:54274354 C A 0.395946 8.2070e-05
16:54276163 T C 0.126182 -2.7310e-05
16:54278216 A C 0.137701 2.3259e-05
16:54284704 A G 0.055090 -3.6437e-05
16:54289105 T C 0.296977 -2.2356e-04
16:54293129 T G 0.137678 3.8319e-05
16:54311742 C T 0.300677 -2.5442e-05
16:54313365 C T 0.241740 5.0960e-05
16:54314863 T C 0.079342 1.5919e-06
16:54317628 A G 0.033019 -6.8674e-06
16:54318172 A C 0.478154 -2.8260e-05
16:54322010 T C 0.044275 -6.9521e-07
16:54322529 A G 0.230627 3.9362e-06
16:54322877 T C 0.628761 1.3933e-05
16:54327745 G A 0.208007 3.3877e-05
16:54327852 T C 0.330531 -1.9426e-07
16:54328327 T C 0.112689 1.1974e-05
16:54333702 C T 0.026790 1.5255e-04
16:54334181 G A 0.057356 4.0441e-05
16:54334280 C T 0.515036 2.0582e-05
16:54340624 A G 0.179302 -4.5211e-05
16:54341280 A G 0.537558 -2.0973e-05
16:54343421 A C 0.857356 4.3466e-05
16:54343491 C G 0.049955 7.1793e-05
16:54345106 T G 0.463912 2.0933e-07
16:54349257 T G 0.202314 4.2531e-05
16:54349736 C A 0.152190 -1.1829e-05
16:54350596 T C 0.729158 -2.4197e-05
16:54350756 G C 0.230809 -1.8660e-05
16:54352268 A G 1.149642 2.9995e-05
16:54352290 A G 0.392811 -2.7977e-05
16:54358296 A C 0.042847 -6.7086e-05
16:54358299 A G 0.126899 1.2215e-06
16:54358578 A G 0.069982 -1.8072e-05
16:54359473 G A 1.698687 3.5057e-05
16:54360348 A G 0.030000 2.3186e-05
16:54365112 A G 1.404073 3.9984e-05
16:54368674 T G 0.325172 -2.1637e-05
16:54369515 C G 0.083825 -3.5953e-05
16:54376114 A G 1.024512 6.8756e-05
16:54379478 C T 0.026459 -7.9854e-05
16:54385688 C T 1.531076 8.6872e-05
16:54387200 T G 1.791597 1.4303e-04
16:54389292 G C 0.038365 -7.3918e-06
16:54389630 A C 1.821730 8.1439e-05
16:54389769 C T 0.068992 2.0308e-05
16:54390875 G A 0.287879 -2.6280e-05
16:54394926 A G 0.086139 -2.3448e-06
16:54397370 A G 0.238413 -6.4130e-05
16:54398394 C T 0.217904 -4.1574e-05
16:54400736 G A 0.128103 -7.2435e-06
16:54402096 T C 0.021471 1.3138e-05
16:54403388 T G 0.263675 -9.0523e-06
16:54403693 A G 0.097051 -3.8187e-05
16:54404100 C T 0.350716 3.7261e-06
16:54407804 G A 1.745342 -8.4217e-06
16:54408434 A G 0.033045 1.7338e-05
16:54411032 A C 0.041903 -5.5001e-06
16:54424148 A G 0.034535 5.0463e-05
16:54425188 A G 0.072679 2.1518e-05
16:54437298 A C 0.105302 4.6083e-05
16:54437802 A G 0.040306 -3.0577e-05
16:54438594 A G 0.226112 -2.4973e-05
16:54445328 C A 0.599821 2.7107e-05
16:54446792 T C 0.040046 1.7762e-05
16:54447249 A G 0.023340 7.0756e-05
16:54448201 G T 1.199341 3.3190e-05
16:54449362 T C 0.714961 -1.1646e-05
16:54450188 A G 0.029897 4.4481e-05
16:54450244 T C 0.600536 6.2764e-05
16:54450306 C G 0.111660 -3.2215e-05
16:54452050 T C 0.036034 -3.5321e-06
16:54455198 G A 0.469381 1.5788e-05
16:54463713 G A 0.587874 -3.9536e-05
16:54464799 A G 0.546341 -8.7732e-05
16:54466856 A G 0.266531 4.8809e-05
16:54475727 A G 0.054370 -5.6946e-07
16:54478230 G A 0.887145 4.2267e-06
16:54480323 T C 0.106224 -1.0130e-06
16:54481879 C A 0.037281 -5.3163e-05
16:54485312 A G 1.969655 -2.9812e-05
16:54485416 A G 0.393752 -6.2879e-05
16:54485833 G T 0.550483 -1.0719e-04
16:54489240 C A 0.085467 3.2227e-06
16:54491967 C T 1.070277 -5.4499e-04
16:54492169 G A 1.970545 -5.8291e-05
16:54493354 A G 0.298882 -3.0954e-05
16:54493532 A G 0.391817 2.1509e-04
16:54494424 G A 1.549363 1.0773e-05
16:54495786 A G 0.134274 3.2580e-05
16:54497330 G A 0.086240 -2.2919e-05
16:54497591 A G 0.053217 1.4389e-05
16:54499408 A G 0.264159 7.9474e-05
16:54499643 T C 0.034843 2.0371e-05
16:54505314 T C 0.035362 -3.8561e-05
16:54507014 T C 0.439864 -1.1741e-04
16:54508546 T C 0.139765 1.7432e-05
16:54512700 C A 0.295383 -1.4799e-05
16:54513909 A G 0.093218 -3.5425e-06
16:54514123 C A 0.351265 1.8207e-05
16:54514554 C T 0.151609 1.1040e-05
16:54514681 T C 0.074548 -1.4444e-04
16:54515233 T C 0.110453 4.9859e-05
16:54518681 A G 0.084347 -2.2864e-05
16:54520696 C T 1.034015 -1.1813e-05
16:54522841 A G 0.033843 8.9557e-06
16:54530054 A C 0.040565 -8.8241e-06
16:54530276 T G 0.534510 -3.4244e-06
16:54530722 G A 0.117733 6.8982e-05
16:54535073 T C 1.626057 5.0538e-06
16:54535306 G A 0.119152 6.0628e-05
16:54537608 C T 0.217144 3.4973e-05
16:54537641 G A 0.063954 1.9266e-05
16:54538144 T G 0.080076 1.1112e-04
16:54542855 T G 0.906328 2.2741e-05
16:54542943 A G 0.053399 -1.5098e-04
16:54542963 G T 0.335111 1.6987e-05
16:54548051 G T 0.178004 8.0915e-06
16:54551802 A G 1.403859 4.6113e-06
16:54554426 A C 0.078145 -2.0850e-04
16:54559857 T G 0.323709 -7.4755e-05
16:54560060 T A 0.056427 3.6881e-05
16:54560477 G A 0.571379 2.4715e-06
16:54561439 T C 0.043123 -3.4539e-05
16:54564349 A C 0.087814 8.0680e-06
16:54565130 C G 0.041721 1.9549e-04
16:54570859 T C 1.305656 1.2307e-05
16:54571219 A G 0.058768 1.2694e-04
16:54575956 A C 1.362333 -1.9556e-05
16:54585187 G A 0.062328 5.0061e-05
16:54585915 C A 0.025998 2.7523e-05
16:54588062 C A 0.051643 7.6371e-05
16:54589811 C T 0.139642 1.8093e-05
16:54597908 T C 0.629205 5.2276e-06
16:54600280 A G 1.514822 -1.0591e-04
16:54605600 A G 0.147117 8.2933e-05
16:54609772 T C 0.041568 -1.4177e-05
16:54617057 A G 0.041825 -2.9702e-05
16:54620935 A C 0.520476 1.6105e-05
16:54627982 T C 1.427693 2.6669e-06
16:54630836 G A 1.723997 4.2384e-05
16:54639332 C A 0.341706 -1.9043e-05
16:54651139 A G 0.041305 -2.0817e-05
16:54652322 G A 0.069602 1.2888e-05
16:54655079 T G 0.079313 -9.1713e-05
16:54656092 T G 0.063049 -1.3673e-05
16:54663395 G A 0.094231 -7.3855e-06
16:54671548 G A 0.024350 -1.7510e-04
16:54673195 T C 0.230659 -5.1964e-06
16:54673627 T C 0.051409 3.6116e-05
16:54677292 G A 1.588549 4.3382e-05
16:54679369 A G 0.046346 -6.8131e-06
16:54680247 C T 0.486993 1.2146e-04
16:54681404 A G 0.342508 -4.2103e-05
16:54682770 C T 0.149223 2.2274e-05
16:54683646 A G 0.041503 5.2708e-05
16:54684620 G C 0.809812 -5.3061e-05
16:54685198 G A 0.574196 -1.4700e-04
16:54686451 T C 0.190811 1.1635e-04
16:54707615 C T 0.154589 -5.8000e-05
16:54711328 T C 0.022126 -5.6003e-05
16:54713198 A G 0.067726 1.0139e-04
16:54715493 A G 0.166893 3.9361e-05
16:54717281 T C 0.144936 6.5913e-05
16:54722414 C T 0.116143 7.3344e-05
16:54726859 A G 0.020439 -4.6034e-06
16:54726980 T C 0.293792 -2.4936e-05
16:54728084 T C 0.084344 -3.6258e-06
16:54729636 A G 0.057745 -2.7093e-05
16:54730864 C A 0.756082 -2.3285e-05
16:54733746 C T 0.866437 9.3452e-06
16:54734548 T C 0.117503 -1.2343e-04
16:54735841 C G 0.112608 4.2555e-05
16:54737617 G A 0.259504 -2.9151e-05
16:54742285 G A 0.109667 5.6319e-05
16:54743397 G A 1.847005 1.5384e-05
16:54743705 C G 0.165637 -8.5423e-06
16:54744217 A G 0.135182 -4.4803e-05
16:54745377 A G 0.952203 -1.0982e-05
16:54745610 A G 0.488216 2.5857e-05
16:54746592 A G 0.025427 6.9361e-06
16:54746701 C T 1.344244 1.7261e-05
16:54747754 G T 0.375037 4.5908e-06
16:54750357 C T 0.080894 3.7603e-05
16:54753118 T C 0.278709 1.2139e-05
16:54763722 C A 0.032032 -4.6740e-06
16:54763903 A G 0.026550 1.1549e-04
16:54768915 A G 0.071621 9.7841e-06
16:54770232 T C 0.617764 1.0190e-04
16:54770885 A G 0.120531 6.6463e-06
16:54772657 A G 1.886918 3.6922e-05
16:54781266 C T 0.038099 -5.2116e-05
16:54789462 C T 1.957575 4.0024e-05
16:54790801 T C 1.092299 5.3238e-05
16:54796350 C T 0.040757 1.0819e-05
16:54797343 G A 0.226732 -1.3051e-04
16:54798678 G A 0.641620 9.8612e-06
16:54805426 T C 0.661848 8.5549e-07
16:54805870 G A 0.030280 5.0137e-05
16:54813885 A G 0.040030 -1.4983e-04
16:54813920 C T 0.037015 1.2419e-05
16:54827763 C G 0.099025 6.3873e-05
16:54829975 A C 0.305263 -3.3646e-05
16:54830487 T G 0.311034 2.2667e-05
16:54830524 A C 0.058407 1.2987e-05
16:54836204 G A 0.086324 5.6102e-05
16:54843731 G C 1.057450 -1.5711e-05
16:54844858 G A 0.336925 4.4094e-05
16:54856933 G T 0.249410 -2.1245e-04
16:54857906 C T 0.032295 2.9451e-05
16:54859732 T G 0.764112 -6.3405e-05
16:54860224 T C 0.767192 2.0529e-05
16:54861911 A G 0.105617 -3.2620e-05
16:54877116 A G 0.073977 3.2930e-05
16:54882076 T C 0.024398 -5.3995e-06
16:54883046 T C 1.463211 1.9390e-05
16:54885902 A G 1.501871 3.0217e-05
16:54887723 T C 0.038855 -8.9865e-05
16:54889491 T C 0.065551 -6.6345e-06
16:54890655 A G 0.051575 -1.4337e-05
16:54894030 C T 0.076259 -6.5576e-05
16:54896725 C T 0.189597 -7.7967e-05
16:54899439 T C 0.052283 -5.2097e-05
16:54912814 T C 0.068790 -8.4215e-06
16:54915282 A G 0.437975 2.1591e-05
16:54941739 T C 0.359402 -9.4164e-06
16:54943245 C T 0.579195 -1.1995e-05
16:54964206 G C 0.076807 -2.8436e-05
16:54967096 A C 0.662439 -3.2210e-05
16:54973062 A G 0.135572 1.5321e-05
16:54973941 G A 0.076506 6.2566e-05
16:54981301 G T 0.021915 3.0940e-05
16:54981732 C G 0.076911 -4.3824e-05
16:54982880 T C 0.085308 6.6406e-05
16:54986139 C T 1.583278 -3.3062e-05
16:54986256 A G 1.657424 -9.7107e-06
16:54992278 A G 0.070933 -2.3656e-05
16:54996637 A G 0.914254 -1.3474e-04
16:54996727 A G 0.049589 -4.7432e-05
16:54996827 C G 0.752596 -4.4868e-05
16:54997001 T G 1.624194 -1.5756e-05
16:54998943 C T 0.680790 -7.5413e-06
16:55000915 G C 0.372606 -7.4662e-06
16:55001471 G A 0.206096 9.3538e-06
16:55003508 T C 0.279239 -1.6970e-05
16:55009145 T C 0.381717 -4.8560e-06
16:55011398 T G 0.393496 3.3779e-06
16:55018268 A G 0.498077 -4.8330e-06
16:55020213 G A 1.753281 2.3732e-05
16:55030709 A G 0.077567 -1.1501e-04
16:55033937 T C 0.035765 -4.4526e-05
16:55035688 T C 0.290677 5.8585e-06
16:55036595 T G 0.088372 1.9268e-05
16:55038197 G T 1.048365 -6.7192e-05
16:55041428 A C 0.591535 -1.6574e-05
16:55044859 A G 0.050235 5.9444e-08
16:55048320 G A 0.125864 3.1054e-05
16:55064926 G A 0.319541 -3.3762e-05
16:55069693 A G 0.973855 3.8439e-06
16:55071338 G A 0.077736 5.1207e-07
16:55074310 T C 0.080871 -8.6344e-05
16:55079035 A G 0.035288 -1.0007e-05
16:55079850 C T 0.105166 3.1455e-05
16:55080056 C T 0.177205 3.4633e-05
16:55083319 G A 0.073162 -2.6223e-05
16:55084317 T C 0.029484 -3.8999e-05
16:55090177 A G 0.030562 -1.0887e-04
16:55090769 T C 0.150473 -7.3056e-06
16:55093418 T C 0.135225 -8.4970e-05
16:55094813 G A 0.313540 -2.8834e-05
16:55096304 A G 0.030854 4.3180e-05
16:55097119 A G 0.209585 4.8244e-05
16:55099215 C T 0.451325 -3.8355e-05
16:55103160 C T 0.038855 1.1982e-05
16:55107147 T C 0.142229 2.1154e-05
16:55109942 A C 1.394761 -6.5418e-06
16:55113033 G A 0.115399 3.4777e-05
16:55113110 T C 0.031286 1.0742e-05
16:55118668 A G 0.696908 4.7932e-06
16:55122421 C T 0.381285 -1.1435e-06
16:55128197 T C 1.430747 -9.5851e-05
16:55128275 G C 0.141813 1.3064e-05
16:55129606 T G 0.141099 -7.5459e-05
16:55136293 G C 0.240634 -8.0320e-06
16:55136414 A C 0.066071 -6.6850e-05
16:55136442 C T 1.927853 3.3678e-05
16:55138277 G A 0.143946 -1.7575e-04
16:55141022 T A 0.209500 -1.2154e-04
16:55142949 T C 1.761710 1.2052e-04
16:55143321 G A 0.076626 3.0820e-05
16:55143936 A G 0.027939 7.9799e-06
16:55150337 C T 0.277249 -1.1866e-06
16:55151584 T C 1.866106 2.2746e-05
16:55153261 T C 1.812194 5.0962e-05
16:55153479 G A 1.540655 7.7619e-06
16:55155404 T C 0.088151 5.7959e-05
16:55156322 C G 1.884237 9.0488e-06
16:55156505 C T 1.835424 -1.0565e-05
16:55159585 T C 1.708528 2.7387e-05
16:55159895 T C 0.224580 2.1036e-06
16:55160750 T C 0.020948 5.4587e-05
16:55165949 T C 0.083815 -2.7324e-06
16:55166268 T C 0.262078 -1.7641e-05
16:55166464 A G 0.039806 -1.8043e-05
16:55167762 T C 0.084435 1.9855e-04
16:55171874 C T 0.445246 4.6339e-05
16:55172951 A G 0.118308 -6.5282e-05
16:55178799 C T 0.891579 -2.0597e-06
16:55182481 C T 0.030844 -9.3391e-05
16:55189756 A G 0.138383 -9.1138e-06
16:55192154 C A 0.088612 1.4702e-05
16:55196138 T C 0.412529 -5.0803e-05
16:55197680 A G 0.542297 -2.3198e-05
16:55200035 C T 0.875697 7.1158e-05
16:55201741 A G 0.028196 -3.4053e-05
16:55203273 A G 0.074071 6.4391e-05
16:55211634 A G 0.443749 3.0215e-05
16:55217132 G A 0.448277 3.1749e-05
16:55218131 C T 0.373135 1.2749e-05
16:55220800 G A 0.274587 -4.3203e-05
16:55223180 G A 0.177500 -1.4619e-05
16:55223305 T C 0.075181 1.9346e-06
16:55225083 C T 0.554559 1.8126e-05
16:55225181 T C 0.356244 -4.3077e-05
16:55230377 G A 0.723884 8.3327e-06
16:55230853 C A 1.888995 2.9271e-05
16:55231327 A G 0.038582 -1.3225e-04
16:55234326 A G 0.248225 2.5079e-05
16:55237683 T G 0.098171 -1.5997e-05
16:55239520 T C 0.051306 -1.1899e-04
16:55240061 T C 1.915747 3.5501e-05
16:55244434 G A 0.044126 2.9760e-05
16:55245037 A G 0.270358 8.0399e-06
16:55249668 A G 0.059027 1.6375e-05
16:55250966 T G 0.947331 -2.1663e-05
16:55256412 C T 0.059417 -3.2104e-05
16:55256700 A G 0.097642 -4.0893e-05
16:55271541 C T 0.037894 4.8038e-05
16:55272629 T C 1.290780 -3.7144e-05
16:55278070 A G 1.169600 -4.2082e-05
16:55278457 C G 0.234937 2.8627e-05
16:55279211 C A 0.326896 1.4816e-05
16:55287217 C T 0.194690 -2.7706e-05
16:55288862 T C 0.097493 2.1704e-05
16:55289796 A G 0.072358 1.4078e-06
16:55291750 T C 0.650884 -4.9734e-05
16:55293195 G A 1.443107 -3.8172e-05
16:55295529 A C 0.061059 9.2476e-05
16:55298241 G A 0.113517 6.8644e-05
16:55301887 T C 1.589039 -4.8474e-05
16:55304133 G A 0.251452 -1.6648e-05
16:55306160 C T 0.059290 -2.5233e-04
16:55307089 T C 1.316360 -2.3076e-05
16:55309388 C T 0.293403 -1.7706e-06
16:55309840 T C 1.100089 -2.2673e-05
16:55316041 T C 0.033129 1.1494e-04
16:55316678 C T 1.629689 -8.9503e-06
16:55317337 A G 1.371645 -3.4757e-05
16:55318105 C T 0.391214 -2.1345e-05
16:55318390 G A 0.127451 -1.7461e-05
16:55319048 G A 0.896597 -5.1425e-05
16:55326624 C T 0.710505 8.1600e-05
16:55330376 C A 0.093445 7.8928e-05
16:55344508 A G 0.682549 1.1585e-05
16:55351090 T C 0.091540 -7.3785e-05
16:55351423 T C 1.562635 5.2770e-05
16:55354915 C T 0.080264 -4.6300e-05
16:55358364 A G 0.071442 2.7351e-05
16:55359866 C A 0.056126 -2.7143e-05
16:55362502 A G 0.718149 -4.0981e-05
16:55379204 T C 0.049014 -6.9434e-05
16:55391766 T C 0.031666 -4.5634e-05
16:55396065 C A 0.041017 -1.1691e-05
16:55397254 A C 0.142846 1.1679e-06
16:55401333 C T 0.508064 9.8848e-05
16:55401815 C T 0.114763 -7.6602e-05
16:55404755 T C 0.583148 -2.7621e-05
16:55406863 G A 0.048501 1.9911e-06
16:55410834 G T 0.245249 -7.1353e-05
16:55444665 A G 0.032360 -2.8084e-05
16:55445164 C T 0.734913 -2.8519e-05
16:55451244 C T 0.073932 -3.5659e-05
16:55451757 T C 0.598809 -1.9090e-05
16:55458156 C G 0.057885 -4.9050e-05
16:55461854 T G 1.342213 -1.0544e-05
16:55463001 T C 0.053162 -1.5206e-05
16:55464626 A C 0.552849 3.3258e-05
16:55464722 A G 0.137282 3.1155e-05
16:55471946 C T 0.580857 -2.5545e-05
16:55474111 C T 1.232471 -3.8827e-05
16:55476963 T C 0.243607 -2.0788e-05
16:55480154 A C 1.788578 -1.3195e-04
16:55481747 T C 1.787296 -1.1682e-04
16:55485689 A G 0.104945 -2.6588e-05
16:55491302 T G 1.120661 -1.5464e-05
16:55491927 G A 1.607118 7.9630e-06
16:55493178 T G 1.756371 5.2026e-06
16:55494913 T C 0.020585 2.8441e-06
16:55496169 G T 0.034772 1.6673e-04
16:55500220 G A 1.193197 -3.0315e-05
16:55502376 G T 0.806641 -3.5951e-05
16:55507127 C T 0.498015 2.4841e-05
16:55509023 T C 0.392720 -4.2573e-05
16:55509841 G A 0.139613 4.2991e-06
16:55509900 G A 0.740957 6.1448e-06
16:55509995 T C 0.028446 2.6508e-05
16:55510822 T C 1.240718 2.3468e-05
16:55511806 T C 0.513673 -7.5078e-06
16:55512053 A G 0.191697 -7.0534e-05
16:55514583 C T 1.956163 -9.6971e-06
16:55515415 C A 1.678602 2.3917e-05
16:55517162 G A 0.723702 -2.8400e-05
16:55519136 A C 0.058790 -2.2066e-05
16:55520608 G A 0.154154 -7.5598e-06
16:55523545 A G 0.032370 8.5514e-05
16:55531451 G T 0.032256 1.3324e-05
16:55531746 C T 0.887187 -7.7145e-06
16:55533270 G A 0.692316 -2.1551e-05
16:55539513 C T 0.055175 1.0099e-04
16:55540827 T G 1.897963 3.2825e-05
16:55540973 T C 0.917889 -1.5369e-05
16:55562466 A G 1.308408 -2.6685e-05
16:55565766 A G 0.129064 -5.0866e-05
16:55568645 A G 0.965352 -7.2984e-06
16:55569554 C T 0.103624 -7.7020e-05
16:55569652 C T 0.079407 -8.7522e-06
16:55574447 G C 0.031059 -6.2814e-05
16:55578599 C T 0.258414 -4.6756e-05
16:55596817 G T 0.126442 4.7066e-06
16:55601388 G A 0.948289 1.6698e-05
16:55615809 T C 0.032876 1.2057e-04
16:55619574 T C 0.315633 -4.7374e-05
16:55626605 T C 0.125942 -6.4366e-06
16:55645558 T C 0.053399 -5.3333e-05
16:55648896 A G 0.632876 -2.8940e-05
16:55656926 T C 1.019650 -9.3138e-06
16:55659720 A C 0.108295 5.2835e-05
16:55660472 T C 0.039017 8.6466e-05
16:55662820 C G 0.036628 -4.0590e-05
16:55665395 A G 0.085539 -1.4704e-04
16:55668541 A C 0.030273 -7.4564e-05
16:55669693 A G 0.032113 1.5004e-05
16:55675315 T G 0.046064 -1.5423e-05
16:55677327 T C 0.022788 6.0327e-05
16:55678971 A G 0.044217 -1.7649e-05
16:55680694 A G 0.126192 5.5655e-05
16:55685218 C T 0.650335 -1.8961e-05
16:55698510 A G 1.446395 -2.7777e-05
16:55699536 T C 0.025158 2.9017e-05
16:55699855 T C 0.046739 -4.1307e-06
16:55703498 T C 0.046012 -2.1504e-05
16:55703884 A G 0.266944 2.9892e-05
16:55704042 C T 0.105691 -2.6982e-05
16:55707254 A G 0.791120 -3.2406e-05
16:55712145 T C 0.780801 -2.2676e-07
16:55712519 C G 0.276411 -4.4418e-05
16:55715542 T C 0.061273 2.2266e-04
16:55716159 G A 0.176085 5.3609e-06
16:55716840 A G 0.612016 -2.0984e-05
16:55717077 C T 0.828108 1.0832e-05
16:55718884 C T 1.957770 -1.8332e-05
16:55719143 A G 0.022665 -1.1732e-04
16:55724411 G A 0.919625 -3.9229e-06
16:55725541 G A 0.041922 9.1467e-06
16:55725975 G A 0.135114 -3.8650e-05
16:55729396 T C 0.035473 -8.1519e-05
16:55730124 C A 0.660809 -9.9897e-06
16:55731164 G A 0.708843 4.1181e-05
16:55733126 C G 0.436378 -3.7010e-05
16:55735350 A G 0.324640 -6.3601e-06
16:55736864 C T 0.054048 -6.8627e-06
16:55738340 A G 0.116224 -3.5562e-05
16:55743961 T C 0.132819 6.9326e-05
16:55744128 A C 0.035278 6.7367e-06
16:55747177 T C 1.444898 8.6753e-05
16:55748690 T C 0.031383 4.5059e-05
16:55752844 T C 0.054889 -3.1210e-05
16:55760186 T C 0.316695 -5.0402e-05
16:55762089 A G 0.054642 -4.1368e-05
16:55768097 G A 1.820413 -3.8586e-06
16:55768451 C T 0.031915 -3.5960e-05
16:55780826 A G 1.428296 6.4367e-05
16:55786103 G A 0.068463 3.2112e-05
16:55793373 C T 0.216226 -8.4909e-05
16:55794718 A G 0.375053 1.1583e-05
16:55794951 C T 1.647781 1.4767e-05
16:55798545 T C 1.518360 1.0500e-05
16:55843985 T C 0.121511 -5.8991e-05
16:55846761 T C 0.312952 -7.3596e-06
16:55850061 C T 1.649105 3.9085e-05
16:55850731 A G 0.107529 -2.8580e-05
16:55853318 T G 1.540418 5.2535e-05
16:55853545 A C 0.061673 -2.1089e-05
16:55861794 G A 1.360317 4.1598e-05
16:55865027 T G 0.043814 3.2435e-05
16:55866378 C T 0.474571 -2.1876e-06
16:55867581 A G 0.073789 1.0590e-05
16:55867653 G A 0.044668 4.0165e-05
16:55868081 T C 1.086675 2.7617e-05
16:55870840 T C 0.026553 2.5944e-05
16:55871840 G T 1.914364 -5.0663e-05
16:55873971 A G 1.943001 -1.3495e-04
16:55875210 A C 0.028871 -4.3108e-05
16:55877700 G A 0.727990 -1.6954e-04
16:55879052 G A 0.044259 8.5160e-05
16:55880026 T G 0.062724 -8.2908e-05
16:55880480 C A 0.463717 -1.0235e-04
16:55880534 C G 0.461799 -9.7728e-05
16:55880874 A G 0.436505 -6.3029e-05
16:55881513 A C 0.063266 2.1696e-05
16:55882577 C A 1.444392 -6.9669e-06
16:55883515 A G 0.069345 -1.0544e-04
16:55884623 A G 1.977523 1.3474e-05
16:55886662 A G 1.664412 -4.8796e-05
16:55890398 C G 0.463334 1.6868e-05
16:55891008 A G 0.042974 2.8708e-05
16:55891246 C T 1.556608 -2.4444e-05
16:55893813 C T 0.091180 2.6929e-05
16:55897289 T C 0.085613 -1.7292e-04
16:55899703 C T 0.061559 -1.2016e-04
16:55901189 C T 0.574024 1.3047e-05
16:55902906 G C 1.537669 -1.8959e-05
16:55905676 T C 0.211970 1.8327e-05
16:55906090 A C 1.229562 7.2407e-05
16:55906358 C G 1.250286 -1.1109e-04
16:55906487 A C 1.054561 -2.4221e-05
16:55907228 C A 0.350739 1.4932e-06
16:55907811 T C 0.313770 1.6056e-05
16:55908870 T C 0.029501 2.0262e-04
16:55909871 G T 0.124254 -3.7162e-05
16:55910082 T C 0.030507 -2.7722e-05
16:55910495 A G 0.028903 1.7263e-05
16:55910804 G A 0.632058 -8.1090e-05
16:55918202 C T 0.020990 1.7200e-05
16:55922429 G A 0.654464 -5.9625e-05
16:55929219 C A 1.496714 -3.4852e-04
16:55933561 A G 0.324906 2.8129e-05
16:55939738 A G 0.271303 1.1493e-05
16:55945309 G A 0.022298 3.0398e-05
16:55953910 T C 0.680670 -5.4407e-05
16:55964915 C T 0.188750 -1.0310e-05
16:55970518 A G 0.093971 -5.5904e-06
16:55978728 A G 0.020526 2.7952e-05
16:55979312 A G 0.106386 3.9135e-05
16:55981520 A G 0.046044 2.0936e-05
16:55981560 C T 0.041026 9.8992e-07
16:55988208 T C 0.022720 1.8162e-05
16:55992136 C A 1.099716 -3.1518e-05
16:55999466 G A 0.038569 -1.4998e-05
16:56005115 G A 0.397809 -9.1049e-06
16:56026364 A G 0.074084 -3.5379e-05
16:56026433 T C 0.059417 5.6579e-05
16:56029539 T C 0.035470 -3.4326e-06
16:56039807 G A 0.897191 4.1287e-05
16:56040620 G A 1.891121 6.0739e-05
16:56042683 G A 1.966679 3.4924e-05
16:56044104 G A 0.033895 6.9383e-05
16:56045485 G T 0.035119 -4.5098e-06
16:56051522 T C 0.026881 7.7667e-05
16:56056048 C G 1.942914 2.6636e-05
16:56069494 C T 1.005842 6.6792e-06
16:56074452 C G 0.279346 -5.1962e-06
16:56078061 T C 0.104585 -2.3371e-05
16:56078713 C T 0.709375 2.4436e-05
16:56085179 T C 0.042889 -1.6911e-05
16:56089863 A G 0.118483 5.9552e-05
16:56093466 C T 0.933787 -2.0495e-05
16:56105327 A C 0.027206 5.0456e-06
16:56106553 G T 0.045161 8.1297e-06
16:56111361 G A 0.045648 -9.8683e-06
16:56118383 T G 0.056882 -1.0631e-04
16:56118506 A G 0.109693 1.7430e-05
16:56136260 C G 0.038780 1.9443e-05
16:56145516 C T 0.048196 2.7120e-04
16:56150365 T C 0.057586 2.7993e-04
16:56158718 G A 0.884065 -8.1050e-06
16:56177708 G A 0.311706 5.0019e-06
16:56184240 A G 0.907980 -3.0295e-05
16:56229881 C T 0.294208 1.0421e-05
16:56232629 T C 0.204219 3.8611e-06
16:56237717 A G 0.036898 1.4046e-05
16:56238809 T C 0.046690 2.1169e-05
16:56246016 T C 0.145627 -2.5098e-05
16:56250525 T C 0.041296 9.4824e-05
16:56253141 T C 0.163226 9.3259e-05
16:56257581 T G 0.028504 -1.0873e-04
16:56273886 C T 1.210776 -2.7669e-06
16:56278442 T A 0.115198 -3.6234e-05
16:56289930 G A 0.051611 -8.4452e-05
16:56304011 T C 0.043263 -1.2726e-05
16:56305652 G A 0.129424 1.0937e-04
16:56306640 G A 0.653393 -3.8510e-05
16:56309356 G A 0.022146 1.5817e-05
16:56313305 C A 0.036125 1.6389e-05
16:56318993 T C 0.045032 1.5287e-05
16:56324433 A C 0.291884 6.0721e-05
16:56332552 T C 0.022454 4.0841e-07
16:56342646 T C 0.028449 -4.4912e-06
16:56343329 A G 1.009065 -1.6014e-05
16:56345823 T G 0.064565 4.6958e-06
16:56347201 T C 0.022665 -5.9985e-05
16:56359488 C T 1.719733 2.6002e-05
16:56363528 G C 0.308661 -8.5891e-05
16:56367061 A G 1.487330 -4.5687e-05
16:56368407 A G 0.040916 3.2422e-05
16:56368689 T C 0.753505 2.8437e-05
16:56371382 G C 0.736578 -1.2874e-04
16:56372461 C T 0.916685 -1.5285e-04
16:56372907 C A 0.650111 1.5692e-06
16:56376123 C G 0.716902 -6.1576e-05
16:56378611 G A 1.390487 -7.7496e-05
16:56380570 G A 0.221785 3.2405e-06
16:56381197 T G 0.619264 3.0571e-05
16:56381277 T C 0.391899 4.6561e-05
16:56387288 C T 0.424729 -1.8598e-06
16:56388893 T C 0.042915 -1.0253e-04
16:56398371 A G 0.324965 4.5507e-05
16:56404119 T A 0.058144 1.7924e-04
16:56412696 C T 1.168623 -2.2432e-05
16:56419628 A G 1.083263 -1.2836e-05
16:56436325 A G 0.024473 3.8195e-05
16:56454228 T C 0.067882 -1.6525e-05
16:56456298 G A 0.492955 -7.7036e-05
16:56471410 C T 0.341933 -7.2343e-06
16:56483998 A G 0.044230 -1.9958e-06
16:56485251 T G 0.159876 1.0699e-04
16:56486700 G A 0.167478 -1.3769e-05
16:56500132 T C 0.079794 -3.7415e-05
16:56505773 C A 0.164199 -1.6469e-05
16:56509167 G C 0.046086 7.5129e-05
16:56514963 T C 0.059410 -4.9560e-05
16:56521672 C T 0.053584 -3.6114e-05
16:56535613 C A 1.231828 -1.8493e-05
16:56543142 A G 0.502371 -6.6964e-05
16:56545175 C T 0.345679 -1.6199e-05
16:56555788 A T 0.539519 -5.3288e-05
16:56559464 A G 0.086094 -5.0347e-05
16:56561039 T C 0.035778 -1.2074e-05
16:56561494 G T 0.752200 1.8708e-05
16:56570047 T C 0.072939 4.6656e-05
16:56574218 A G 0.365455 3.7745e-05
16:56575062 T G 1.531482 -3.9829e-05
16:56575717 G A 1.854103 -1.9312e-04
16:56575991 C T 0.079122 7.1613e-05
16:56576028 G T 0.222779 -3.5537e-05
16:56576069 C T 0.317723 2.3774e-05
16:56576353 A C 0.081511 8.8745e-05
16:56576538 G A 0.540447 5.5525e-06
16:56578118 A G 1.137957 -9.0108e-06
16:56578292 C T 0.147802 2.3268e-05
16:56583042 G A 1.851633 2.3128e-05
16:56583516 G T 0.597786 -1.4399e-06
16:56583726 T C 0.108940 1.6561e-05
16:56585730 A G 0.137717 3.9026e-05
16:56586276 A G 0.083611 1.0549e-04
16:56589787 G T 0.174472 4.3898e-05
16:56595221 G A 0.048810 -2.3902e-04
16:56596155 T G 0.170850 -3.9197e-05
16:56597350 A G 1.950885 8.8853e-06
16:56597606 A C 0.028968 3.6448e-05
16:56597636 T G 1.065201 4.8798e-06
16:56599702 T G 0.045879 -6.8650e-05
16:56601720 G A 1.950895 -2.0228e-06
16:56602798 A G 0.278557 8.1264e-06
16:56603639 T G 0.134166 -3.3658e-05
16:56604603 T C 0.408507 8.0994e-06
16:56606138 C T 0.699278 -4.1638e-05
16:56607816 T C 0.087707 1.6371e-04
16:56608590 T G 0.152693 3.5668e-05
16:56617724 G T 0.997267 -8.3429e-06
16:56619068 G T 1.712313 -1.7124e-05
16:56624443 C A 0.616359 4.4732e-05
16:56628166 T C 0.249611 -6.9839e-07
16:56635923 C T 0.048381 7.4903e-05
16:56638021 A G 0.078748 -2.0492e-05
16:56639234 G A 1.660089 -2.4035e-05
16:56639494 A G 1.114299 -7.3504e-05
16:56639588 C T 0.111014 3.9361e-05
16:56643515 G A 0.032918 -1.6769e-05
16:56643517 G A 0.317964 1.1791e-04
16:56644998 C A 0.161165 -1.7761e-05
16:56645054 A G 0.333754 1.1651e-05
16:56651601 A C 1.626502 -3.6848e-05
16:56652431 A G 0.225947 6.2820e-06
16:56652671 G A 0.361596 1.3499e-05
16:56653745 T G 0.124010 8.4332e-05
16:56654408 C T 0.035194 5.3195e-05
16:56663028 A G 0.508950 2.3478e-05
16:56665765 T C 0.064091 -1.0054e-04
16:56668256 T C 1.266983 -9.2535e-05
16:56668551 T C 0.201139 6.4804e-05
16:56674998 T A 0.250436 4.5676e-06
16:56679799 G A 0.234632 8.3129e-05
16:56681702 T C 0.096327 3.5798e-04
16:56686242 T C 0.748081 -2.1199e-04
16:56686704 A G 1.040896 2.0573e-04
16:56687452 T C 0.232542 1.5450e-04
16:56696518 T C 0.552648 6.9076e-05
16:56699723 C G 0.066970 1.1536e-04
16:56699967 T C 1.869728 1.5428e-05
16:56700722 T G 0.127548 9.2331e-06
16:56701798 C G 0.037261 8.2891e-06
16:56701977 A T 0.074876 9.8748e-06
16:56717509 C T 1.270501 1.3909e-06
16:56721773 T A 0.344189 4.6586e-06
16:56724875 T C 0.101436 3.3731e-05
16:56725173 G A 0.841812 -1.0465e-04
16:56727030 G A 1.212123 -2.1112e-05
16:56730610 A G 0.196102 2.4153e-05
16:56732204 A G 0.253458 -3.5269e-05
16:56735443 G T 0.506733 -3.0187e-06
16:56735782 A G 0.484938 -1.1607e-05
16:56737279 C T 0.733968 -2.0287e-05
16:56737502 G T 0.056875 -4.9590e-05
16:56738784 A C 0.132245 -4.3195e-05
16:56762629 G A 0.056018 -1.0918e-05
16:56772453 C T 1.649063 4.5467e-05
16:56796760 T G 0.039137 6.8274e-06
16:56803025 G A 0.088590 -7.4556e-05
16:56803706 C A 0.477109 6.5830e-05
16:56809746 T G 0.042993 -1.1331e-04
16:56811692 C T 0.613525 -3.9587e-06
16:56821659 A G 0.107356 9.1000e-05
16:56822912 A G 0.050747 -2.0650e-05
16:56825435 T C 0.034924 -7.3098e-05
16:56845390 C A 0.024382 -5.4178e-05
16:56854865 T C 0.079998 -3.1910e-05
16:56857230 G A 0.105432 8.1890e-06
16:56859897 G A 0.108824 -1.2665e-04
16:56861444 C G 0.043477 -9.2640e-05
16:56863027 A G 0.028592 3.5920e-05
16:56866502 C T 0.516717 1.6674e-06
16:56870867 C A 0.050640 4.0094e-05
16:56873814 G A 0.065532 7.0570e-05
16:56873840 A G 0.333686 -7.0899e-05
16:56883438 A G 1.085380 5.5415e-05
16:56883660 T C 0.152755 -8.1805e-05
16:56883924 G A 0.859741 1.7640e-05
16:56892818 G A 0.037904 -7.4936e-06
16:56897259 G C 1.623334 2.5388e-05
16:56899006 T C 1.391100 1.4893e-05
16:56899553 A G 0.045385 4.3570e-05
16:56900931 T C 0.178335 3.2951e-05
16:56908045 T C 0.410195 -9.5280e-05
16:56909322 G A 0.537915 1.8629e-05
16:56910286 A G 0.043240 -4.1042e-05
16:56911656 A C 1.345702 6.8122e-05
16:56913875 A G 0.020221 6.2593e-05
16:56916945 T C 1.197699 1.3174e-05
16:56917169 T G 0.696886 -2.5398e-05
16:56918125 A C 0.093630 -2.2825e-04
16:56920146 A G 0.170642 -1.9088e-04
16:56920969 T C 0.180269 3.1428e-05
16:56927244 T C 0.086944 1.7839e-05
16:56930251 C T 0.333241 -4.6026e-05
16:56935163 T C 0.068839 -2.1941e-05
16:56937463 G A 0.021471 3.0851e-05
16:56938134 T C 0.084899 5.7458e-05
16:56938301 A G 0.021390 1.2127e-04
16:56946581 A G 1.070024 -9.7627e-06
16:56962630 T C 0.566897 1.2025e-05
16:56967177 G T 0.106522 7.0314e-05
16:56969148 A G 0.278164 -4.8072e-05
16:56977898 A G 0.224509 4.9159e-05
16:56978116 C T 0.528655 -4.2317e-05
16:56985139 G A 1.211798 -4.4715e-06
16:56985555 G A 1.561625 -8.8290e-06
16:56988044 T C 0.662899 -5.3180e-05
16:56991524 A G 0.311800 1.9712e-05
16:56991624 A G 0.379811 -4.1324e-06
16:56992420 A G 0.069485 7.2765e-05
16:56993324 A C 0.649962 -8.5388e-05
16:56994894 A G 1.017190 -6.3930e-05
16:56995236 A C 0.971372 -6.1731e-05
16:56996288 A G 0.865561 -5.7681e-05
16:56997233 A G 0.522930 1.5916e-05
16:57002732 G T 1.581681 5.2586e-06
16:57005479 A C 0.880754 -6.6753e-05
16:57006590 T C 0.356627 3.3830e-06
16:57007353 T C 0.104426 -4.2567e-05
16:57008508 T A 1.757721 1.1996e-05
16:57009985 C T 0.686791 -7.7394e-06
16:57010232 T C 0.136013 2.0889e-05
16:57011243 T C 0.153456 -1.6491e-06
16:57011452 A G 0.689618 1.1638e-04
16:57015091 C G 0.112741 2.2697e-05
16:57016092 A G 1.369444 4.5027e-05
16:57017319 A G 0.079316 -6.0379e-05
16:57019532 A C 1.200039 7.4802e-05
16:57020327 G C 0.241370 1.5384e-04
16:57020626 A C 0.052649 -4.2480e-05
16:57021433 G A 0.275282 -2.0511e-05
16:57024662 C T 0.807270 7.1846e-06
16:57026294 A G 0.587001 3.1931e-05
16:57027765 T A 0.607183 6.2801e-05
16:57031210 C T 0.381425 2.4666e-05
16:57032819 T C 0.099849 -3.2396e-05
16:57033696 A G 0.203778 1.4611e-05
16:57037903 C T 1.606563 4.5822e-05
16:57038767 C T 0.682306 2.1969e-05
16:57046823 C T 0.261069 -1.9655e-05
16:57047164 T C 0.958574 3.1931e-06
16:57047299 C T 0.104133 -1.6318e-04
16:57051154 T G 1.134316 2.3108e-04
16:57052343 C T 0.024350 1.9210e-06
16:57056463 C A 1.450673 3.2794e-05
16:57056609 G A 1.435453 3.4421e-05
16:57058582 G A 0.652419 1.0815e-05
16:57058999 T C 0.526097 6.5465e-06
16:57059427 T C 0.340142 4.2545e-05
16:57059484 T C 0.055308 -2.7858e-04
16:57060097 T C 0.131628 2.9071e-05
16:57060353 C T 0.208527 -2.0153e-06
16:57060724 A G 0.099002 -1.3202e-04
16:57065121 A C 0.628225 -3.1126e-05
16:57069650 T G 0.832535 -1.7929e-05
16:57069803 T C 0.044071 -3.0395e-05
16:57071114 G A 1.966439 -7.3655e-06
16:57071236 T C 0.198634 3.4239e-05
16:57074451 C T 1.295389 2.1456e-04
16:57076115 G T 1.965972 -1.0866e-05
16:57076697 T C 0.579308 -2.2064e-05
16:57076976 C T 1.601714 1.8439e-04
16:57078763 C A 0.066853 -4.1178e-05
16:57080528 A C 0.554219 -4.0244e-05
16:57081027 T G 1.212431 -1.3315e-05
16:57082024 T C 0.088635 4.1854e-05
16:57082366 T G 0.270309 4.2784e-05
16:57083353 G A 0.144348 -1.3953e-05
16:57087095 T G 0.188020 -2.6261e-05
16:57091950 A C 0.112222 9.1137e-06
16:57093436 T G 0.054383 3.1282e-05
16:57096098 T C 0.088473 3.8310e-05
16:57101373 G A 0.091326 1.1241e-05
16:57103854 C T 0.939752 -2.7942e-05
16:57107426 A C 0.049277 1.0334e-05
16:57108821 A G 0.293439 7.3170e-05
16:57111364 C G 0.331700 8.2996e-06
16:57111416 A G 0.040137 -4.5331e-06
16:57112289 T C 0.092773 5.0362e-05
16:57114015 G A 0.243977 1.9864e-05
16:57116287 G A 1.521453 -1.4270e-05
16:57116458 C T 0.047940 6.0278e-05
16:57117851 G C 1.176131 -8.5817e-06
16:57118381 C T 0.115867 8.6162e-05
16:57118872 T C 0.056739 -4.0967e-05
16:57125333 A G 0.034814 5.1730e-05
16:57128132 A C 0.228381 2.4009e-05
16:57128388 A G 0.126036 1.0514e-05
16:57128745 A G 0.202408 -3.9407e-06
16:57133261 G A 0.027556 5.8295e-05
16:57135052 A G 0.038316 3.6113e-05
16:57141222 G A 0.061036 1.8345e-05
16:57145502 A G 0.160681 7.0043e-06
16:57146656 C T 0.900833 1.2810e-04
16:57147774 T G 0.111170 1.3903e-06
16:57148687 G A 0.629199 6.9274e-05
16:57150943 G T 0.148221 1.9440e-05
16:57151854 T C 1.450332 -4.5810e-05
16:57157035 T G 1.148393 -8.5070e-05
16:57157206 T C 0.970181 -7.1697e-05
16:57158352 A C 0.089216 1.7170e-05
16:57159248 T C 1.275879 -3.5287e-05
16:57160869 G C 0.045892 6.8720e-05
16:57161020 T C 0.037768 -7.4337e-06
16:57161504 C T 0.097869 -2.0324e-05
16:57161828 A G 0.069608 -6.7626e-05
16:57172007 T C 0.070790 -3.9383e-05
16:57179613 G A 0.061890 1.2672e-05
16:57183274 G A 0.057177 1.2005e-05
16:57183424 C T 1.886379 -3.3774e-05
16:57184743 G A 0.153855 -1.8538e-05
16:57188741 C G 0.068774 -2.1489e-05
16:57201410 A C 0.053120 2.8921e-05
16:57208769 A G 0.081874 -5.7637e-06
16:57212650 G A 1.760428 -1.6080e-05
16:57221865 T G 0.954180 -2.0267e-05
16:57224563 A G 0.042149 3.2289e-05
16:57227013 G A 0.021967 -9.9327e-06
16:57246462 T A 0.055239 -3.2669e-05
16:57247654 G A 0.127370 -7.1146e-06
16:57257948 C T 0.091482 1.8835e-05
16:57261800 T C 0.036774 -8.3310e-06
16:57276202 C T 0.144478 2.9924e-05
16:57278400 G A 0.075607 -2.2030e-04
16:57296834 T C 0.183232 4.6308e-06
16:57298066 T C 0.088443 -3.4944e-05
16:57298352 T C 0.054779 -3.3141e-05
16:57302162 G A 0.171837 -4.6626e-05
16:57303156 C T 1.081825 -1.7026e-06
16:57307608 G A 0.992528 -1.1695e-06
16:57314650 T C 0.967692 -1.2424e-06
16:57315367 T C 0.688372 -6.0848e-06
16:57319479 A G 0.615070 8.9686e-06
16:57321338 T C 0.030575 1.7163e-05
16:57321562 G A 0.482040 3.8822e-07
16:57323644 A G 0.633869 -6.3407e-06
16:57324070 T C 1.147893 2.2306e-05
16:57328962 T C 0.135426 -9.9801e-06
16:57331246 C T 0.585933 -9.2957e-06
16:57331451 C T 1.108616 2.9158e-05
16:57334332 T C 0.059258 -1.3088e-05
16:57336951 G C 0.795385 -3.1948e-05
16:57341148 G A 1.688573 -3.0878e-05
16:57342194 A G 1.172346 -9.8406e-06
16:57347385 A G 0.517853 -2.6648e-05
16:57350031 C G 1.871770 -2.4124e-05
16:57358560 A G 0.562502 1.5653e-05
16:57375267 C T 0.156101 1.5770e-07
16:57382169 C T 0.130495 4.1384e-06
16:57383406 C T 1.904938 7.1052e-05
16:57390468 T C 0.084597 2.9651e-05
16:57392241 C T 1.416294 -2.4062e-05
16:57392733 C A 1.904643 6.6015e-05
16:57394037 C G 0.051786 1.7269e-05
16:57395488 C T 0.323238 3.5447e-05
16:57402981 A G 0.021721 8.9498e-05
16:57405796 T C 0.084506 2.4579e-05
16:57410082 T C 0.114572 8.7035e-05
16:57412802 G C 1.144978 -1.1591e-04
16:57414623 G A 1.603294 -3.2535e-05
16:57420332 C G 0.061406 3.4471e-05
16:57426936 T C 1.906633 5.2491e-05
16:57433341 C T 1.574914 -4.6992e-05
16:57441937 T C 0.028650 -4.1726e-05
16:57444709 T C 0.118668 3.4511e-05
16:57446378 T C 0.053130 4.6248e-05
16:57449687 A G 0.075042 -7.5282e-05
16:57453897 A G 0.268177 6.2465e-05
16:57464236 A G 0.063214 1.5477e-05
16:57474687 C G 0.117259 3.2564e-05
16:57477934 T C 1.492543 -3.1895e-05
16:57493283 A G 0.070907 -9.2537e-05
16:57499163 T G 0.042000 3.2346e-05
16:57499841 G A 1.114942 -2.2497e-04
16:57505625 G C 0.048530 3.6018e-05
16:57506236 G A 0.046434 2.6191e-05
16:57510499 C A 0.130856 -5.3439e-05
16:57513539 A G 0.116156 -1.9398e-05
16:57517146 A G 0.056171 -5.9185e-05
16:57521274 C T 1.223681 -1.0500e-04
16:57527946 G A 1.510719 -3.1398e-05
16:57532256 G A 0.622584 8.2628e-05
16:57538340 C T 0.386868 -3.4279e-06
16:57540758 A G 0.312128 -4.3574e-06
16:57542685 A G 0.042873 5.4276e-05
16:57550078 T C 0.048813 2.7702e-05
16:57551892 T C 0.441487 1.9115e-05
16:57553833 C T 0.024509 -7.8308e-08
16:57562220 C T 0.807517 -3.2236e-06
16:57563671 C T 0.241176 -8.8447e-05
16:57565774 T C 0.635411 2.0046e-06
16:57568576 G A 0.091332 1.6009e-04
16:57569447 G A 0.601402 -1.2327e-05
16:57576420 T G 0.205836 -1.9254e-04
16:57577631 T C 0.049972 -1.0913e-04
16:57586235 T C 0.832561 -5.3430e-05
16:57589601 A G 0.033568 4.3787e-05
16:57594180 T C 0.685402 -1.0437e-05
16:57601792 T C 0.541138 -1.9394e-06
16:57609020 A G 0.027949 -1.5707e-05
16:57614448 A G 0.076687 2.6777e-04
16:57617605 G A 0.413902 1.0935e-05
16:57623550 A G 0.176806 1.6438e-05
16:57628071 C T 0.078077 3.4449e-05
16:57630454 T C 1.347867 -1.3385e-05
16:57633543 C T 0.313335 3.1409e-05
16:57633959 T C 0.043052 4.8857e-05
16:57635445 C A 0.950324 3.6187e-05
16:57636086 T C 0.023227 3.5895e-05
16:57637734 G A 0.167413 1.0157e-05
16:57639037 G T 0.031708 3.1832e-05
16:57642959 T C 0.026420 -4.6154e-05
16:57645507 A G 0.829494 1.9673e-05
16:57646369 T C 0.073406 1.3678e-05
16:57647543 T C 1.062994 5.6267e-06
16:57648161 G A 0.070271 2.3812e-05
16:57648247 A G 0.080605 4.1743e-06
16:57651648 A C 0.924705 -5.9418e-05
16:57651985 T C 0.969276 -2.3669e-05
16:57655481 T C 0.027647 -4.2989e-05
16:57655792 A G 0.529814 1.4810e-05
16:57656238 A G 0.127259 -1.7236e-04
16:57658984 G T 0.686931 -1.1230e-05
16:57660418 T C 0.083088 1.6524e-05
16:57661071 G A 1.630150 7.7875e-06
16:57663310 C G 0.031503 8.7773e-06
16:57664233 T C 0.711732 3.1854e-05
16:57664330 C T 0.646573 -5.1106e-06
16:57664983 G T 0.463604 1.2473e-07
16:57665024 A G 0.748584 1.1822e-05
16:57665637 T C 0.159704 -7.0820e-05
16:57666356 T G 0.503007 -3.4658e-05
16:57667568 A C 0.920310 -3.8008e-05
16:57668310 A C 0.088898 -1.7330e-05
16:57670541 A G 0.497726 1.1746e-05
16:57670667 G A 0.055093 -1.2130e-05
16:57677698 A C 0.193489 -1.9314e-04
16:57677789 G A 0.096250 -2.0357e-05
16:57680589 C T 1.036570 9.1310e-06
16:57680703 T C 0.115201 -5.9594e-05
16:57685963 A G 0.061647 -1.0555e-04
16:57686303 C T 0.872653 3.9273e-05
16:57689385 G C 0.950395 1.0661e-05
16:57689805 C A 0.510781 7.3816e-06
16:57692456 C T 0.436417 -6.0948e-06
16:57693498 C T 0.075925 2.9316e-04
16:57694033 A C 0.469186 -9.5625e-05
16:57696229 A G 0.097360 -2.7351e-04
16:57697236 T C 0.042779 -7.7575e-05
16:57698422 A G 0.038647 -6.9702e-05
16:57698714 A C 0.103608 2.9254e-05
16:57699013 G A 1.247226 4.7896e-05
16:57700469 A G 1.051150 1.7215e-05
16:57701886 A G 0.036025 -4.3795e-05
16:57702274 T G 0.176231 1.3861e-05
16:57702839 G A 0.191821 4.6037e-05
16:57703093 G A 1.554290 4.3136e-05
16:57704283 A G 0.055460 3.6189e-06
16:57707832 A G 0.274740 2.9895e-05
16:57708297 C T 0.686866 1.9426e-05
16:57708416 T C 0.542287 -3.6735e-05
16:57714755 A G 0.466775 3.2609e-06
16:57715210 T C 0.061088 -5.1830e-05
16:57716824 A C 0.391253 -5.4203e-06
16:57720331 T C 0.041656 4.5787e-06
16:57723202 A G 0.101044 -2.0252e-05
16:57723752 G A 0.268836 1.7439e-05
16:57729213 A G 0.035155 -1.9056e-05
16:57729431 G A 0.258044 -5.9298e-05
16:57729602 G A 0.132875 -7.8152e-06
16:57732012 A G 0.093922 1.1632e-05
16:57735900 C G 0.507236 1.8500e-05
16:57736047 A G 0.287999 -9.8811e-06
16:57738810 A T 0.294451 -2.2239e-05
16:57744443 A G 0.463227 8.0012e-06
16:57753212 G A 0.129609 -1.4137e-05
16:57754268 G A 0.934407 -2.0148e-05
16:57756643 T C 0.478281 -3.0100e-06
16:57758732 A C 0.211087 -2.5651e-05
16:57761711 C A 0.543456 -3.9146e-05
16:57762401 C T 0.393453 2.6955e-05
16:57765554 G T 0.382158 4.2405e-05
16:57767698 C T 0.674409 1.2946e-05
16:57771337 G A 0.296353 -4.5100e-05
16:57780381 A G 0.121125 -3.9952e-05
16:57780430 A G 0.083880 4.4658e-05
16:57783256 T C 0.126409 -1.9658e-05
16:57787027 T C 0.106948 -1.7672e-05
16:57789053 G C 0.047810 2.0135e-05
16:57789560 G A 0.020792 1.2234e-05
16:57796666 A G 0.091897 -9.3880e-05
16:57801350 G A 1.723819 -3.8074e-06
16:57806827 C T 0.144858 1.0543e-04
16:57807066 G T 1.950642 -3.8553e-05
16:57808089 T C 0.060332 1.3603e-05
16:57818801 A T 0.096467 -3.6384e-05
16:57820109 G A 0.175361 1.1535e-05
16:57822932 C G 0.025969 -3.8239e-05
16:57825929 A G 1.378938 -2.4273e-05
16:57826529 A G 0.021071 1.1021e-04
16:57837374 T C 0.066191 9.8371e-06
16:57843440 A G 0.218141 -2.9384e-05
16:57847876 C T 0.099859 -2.8320e-05
16:57848215 G A 0.109142 -1.1077e-05
16:57849280 C G 0.163099 5.9946e-06
16:57851696 C T 0.066405 4.9034e-06
16:57853343 T C 0.762479 5.7377e-05
16:57856748 A G 0.074967 7.8879e-05
16:57859984 T C 0.129239 1.3686e-04
16:57862516 A C 0.079904 2.6907e-05
16:57866691 T C 0.125533 2.3171e-05
16:57873542 A C 1.162424 -3.3461e-06
16:57879111 A G 0.141638 -6.0374e-05
16:57879406 G A 1.710937 -9.0328e-05
16:57886262 C A 0.077619 2.6687e-04
16:57890606 C T 1.799182 2.3156e-04
16:57890761 G A 0.323923 3.6834e-05
16:57891183 T C 0.044928 -6.9774e-05
16:57906126 T C 0.338279 1.6031e-05
16:57908442 C A 0.145260 7.2312e-05
16:57910233 G A 0.204674 -2.2205e-05
16:57913540 C T 0.067294 -3.0192e-05
16:57915901 T C 0.058622 4.8116e-05
16:57915918 A G 0.437755 -1.5752e-05
16:57916840 C G 0.162538 8.2301e-07
16:57917149 T C 0.997387 3.8476e-05
16:57917787 G A 0.031851 -1.4185e-04
16:57918035 C T 0.141473 1.0541e-04
16:57920461 T C 0.174670 -1.1794e-04
16:57921843 A G 0.025129 -4.5562e-05
16:57922948 T C 1.686782 -2.8190e-05
16:57923659 G C 0.067544 2.9352e-05
16:57924400 A C 0.104357 2.8570e-05
16:57925255 C T 0.096327 6.1149e-05
16:57925260 A G 0.059800 -5.4298e-05
16:57926218 G A 0.058440 -5.0838e-05
16:57927336 A C 0.058144 -5.9908e-05
16:57928156 A C 0.057888 -6.1530e-05
16:57931233 G C 0.053448 3.7787e-05
16:57933066 A G 0.057872 -5.1467e-05
16:57933136 T C 0.061802 2.8562e-05
16:57933771 C T 0.159798 -1.7385e-05
16:57935085 C T 1.756650 -2.8266e-05
16:57935442 A G 0.132034 1.4945e-05
16:57935470 T C 0.022311 -4.7419e-05
16:57935584 A T 0.048320 -5.1924e-05
16:57937659 G T 0.049579 -1.7529e-05
16:57937788 C T 0.230137 1.3845e-05
16:57937820 T C 0.026258 2.7277e-06
16:57937895 A G 1.706370 -2.9388e-05
16:57938407 A G 0.217972 1.4382e-05
16:57938755 G A 0.071793 -1.6370e-05
16:57939298 T C 0.100196 3.0404e-05
16:57939970 G C 0.860829 -2.3528e-05
16:57940221 A G 0.360493 -1.1419e-05
16:57945130 T C 0.023184 -5.0139e-06
16:57946078 A G 0.035992 4.1276e-05
16:57948050 G A 1.024577 -1.0672e-05
16:57948371 T C 0.068070 7.3509e-05
16:57948543 T G 0.022863 -9.5896e-07
16:57948612 G A 0.030841 -1.8541e-04
16:57949224 T G 0.331849 -1.3202e-05
16:57950178 C G 1.265795 -1.1318e-05
16:57952505 T G 0.051231 -1.0438e-04
16:57953380 A G 0.033396 -3.3531e-05
16:57954448 G A 0.024648 -1.1608e-05
16:57954986 G A 0.024249 -2.2705e-05
16:57955613 G A 0.024421 -2.3761e-05
16:57955703 A G 0.084143 -8.0789e-06
16:57956231 A G 0.024395 -1.5009e-05
16:57957216 G A 0.103783 7.4095e-05
16:57962062 T C 0.453841 2.9515e-05
16:57963978 C G 0.523225 -3.3720e-05
16:57967192 C T 0.112280 4.1852e-05
16:57970865 G A 0.555105 -1.3154e-05
16:57971185 G A 1.461510 5.4324e-07
16:57971921 T C 0.573317 8.7860e-06
16:57972640 A G 0.093228 5.9681e-05
16:57975215 A G 0.092605 -5.0793e-06
16:57979908 T A 0.109943 3.8836e-05
16:57980704 T G 0.168799 5.1131e-05
16:57981217 C T 0.028423 2.8928e-06
16:57981356 A G 0.077804 -3.1713e-05
16:57987459 A G 0.058943 1.6804e-05
16:57996932 A G 0.989597 1.0880e-05
16:57996960 T C 1.575946 -3.9230e-06
16:57998543 G A 0.249274 -2.5158e-05
16:57998743 T G 0.067002 -7.6940e-05
16:58001086 T C 0.062721 -2.4531e-05
16:58001718 A G 1.343267 9.2183e-06
16:58004179 T C 0.335893 2.0082e-06
16:58004832 G A 0.267220 -4.7450e-05
16:58006269 C A 0.249637 -2.9301e-05
16:58006683 A G 0.030056 -7.9197e-07
16:58018950 C T 0.082724 -2.5633e-05
16:58018984 G T 0.162615 1.9380e-05
16:58019396 A G 1.663863 2.8612e-05
16:58022136 T C 1.176819 1.2904e-05
16:58025598 G A 0.097003 2.0255e-05
16:58030192 C A 1.512017 1.7636e-05
16:58030634 T C 1.353888 1.1208e-05
16:58032026 A G 0.099258 2.6177e-05
16:58032486 C T 1.543602 1.6026e-05
16:58036347 A G 1.374290 1.2000e-05
16:58043255 T C 0.077447 -1.4025e-05
16:58054099 G C 0.162813 1.3390e-05
16:58055079 T C 0.074149 2.0264e-05
16:58058453 T C 1.377406 2.2141e-05
16:58058464 C T 1.103692 3.6483e-05
16:58061026 C A 0.041555 9.7341e-06
16:58061928 C T 0.020166 -1.6648e-05
16:58062181 T C 0.041458 1.5936e-05
16:58062221 C A 0.055720 3.6182e-05
16:58068167 A G 0.031250 2.9080e-05
16:58071263 T C 0.117509 -4.1794e-05
16:58072153 T C 0.442604 -3.6126e-05
16:58074529 A G 0.022026 3.2207e-05
16:58090578 C T 0.032639 -2.0364e-05
16:58091923 T G 0.043143 1.2866e-04
16:58095698 C T 0.031974 -1.1382e-05
16:58100228 G A 0.027164 -4.5702e-06
16:58101230 G A 0.025512 1.6675e-05
16:58111569 A C 1.030448 -4.5470e-05
16:58120675 T C 0.076996 -5.9417e-06
16:58122229 A C 0.026570 9.7725e-05
16:58125077 C G 1.504289 -1.1619e-04
16:58126772 A G 0.120164 -1.0733e-05
16:58132535 A G 0.118080 1.5892e-04
16:58134288 A G 0.104030 4.1087e-05
16:58136916 G A 0.039644 -9.0097e-05
16:58143253 G A 0.153118 -1.1068e-07
16:58160974 G A 0.160590 7.0010e-06
16:58170423 C T 0.129265 5.3107e-05
16:58171739 A G 0.245626 1.4429e-05
16:58172670 A G 0.066814 -4.9774e-05
16:58183996 C A 0.074399 -2.5851e-05
16:58186521 C T 1.965800 -4.3512e-05
16:58186588 C T 0.886220 -3.6426e-05
16:58200053 C T 0.123647 1.8870e-05
16:58206443 G T 0.322495 -8.5148e-05
16:58206621 C T 0.150957 1.4723e-05
16:58207725 G T 0.022717 2.5283e-05
16:58209881 T C 0.039696 -4.7744e-05
16:58218516 C T 0.059962 -3.2880e-05
16:58227044 A G 0.342209 -6.5602e-05
16:58239498 T C 0.074458 -3.4186e-05
16:58253460 G A 1.689924 -3.2846e-04
16:58255661 A G 0.078950 -7.1190e-05
16:58256370 T C 1.518441 -1.3383e-04
16:58259452 C T 0.022477 3.8818e-05
16:58264014 T G 0.216449 -8.5414e-06
16:58264917 C T 0.121368 1.8712e-04
16:58266267 T G 0.044752 -1.5285e-05
16:58272544 C T 0.159694 1.5374e-05
16:58273708 A G 0.227917 1.0743e-04
16:58274041 A C 0.045187 2.7229e-05
16:58275659 C T 0.043217 3.1147e-05
16:58283136 T C 1.717626 -6.1331e-05
16:58290606 G A 0.303374 1.3868e-04
16:58313806 A C 1.389490 -2.3659e-04
16:58314598 T C 0.211000 -9.4823e-04
16:58315214 C A 0.074490 -4.4825e-06
16:58318562 C G 0.020422 -1.8584e-08
16:58318604 C T 1.131174 -8.2821e-06
16:58329369 T C 0.191110 -2.4204e-03
16:58331364 A G 0.026443 1.3358e-05
16:58331668 A G 0.042205 -1.4729e-05
16:58351696 A G 0.129428 -9.0180e-06
16:58356335 G A 1.196199 3.2328e-04
16:58359197 A C 0.676681 1.9197e-05
16:58360929 T C 0.033691 2.7515e-05
16:58362413 T G 0.092004 -1.7562e-04
16:58367397 T G 1.538139 1.0293e-05
16:58369067 T G 0.682991 -1.5159e-05
16:58369672 G A 0.420591 8.0932e-06
16:58372377 T C 0.044165 1.4415e-05
16:58376721 G A 0.021675 7.3916e-05
16:58380748 T G 0.050841 -1.0015e-05
16:58397153 A G 0.130297 -6.6956e-05
16:58402319 A G 0.065295 -1.7505e-04
16:58413798 C T 0.135104 -5.6448e-05
16:58414164 T C 0.164874 -2.5092e-05
16:58419564 C T 0.135111 -6.6179e-06
16:58421228 A C 0.033779 -2.8793e-05
16:58427293 G A 0.049365 -8.4548e-05
16:58433226 T C 0.521239 1.8479e-05
16:58433954 T C 0.021114 -9.3660e-06
16:58435936 T G 0.126896 -9.3812e-06
16:58438652 G A 0.118304 -2.5705e-05
16:58438697 C T 0.049949 1.5878e-05
16:58444849 C A 1.506574 2.7684e-05
16:58452482 C T 0.228154 5.1197e-06
16:58459926 G A 1.452769 1.1222e-04
16:58469117 A G 0.123319 2.0809e-05
16:58470997 A G 1.267278 1.1330e-04
16:58473770 A G 0.022493 -5.0417e-05
16:58475667 T C 0.086421 8.6380e-06
16:58483116 C G 0.209893 -6.9749e-06
16:58483323 G A 0.939035 -1.8642e-05
16:58484331 G A 0.041211 7.4558e-05
16:58485904 C A 0.774845 -1.5324e-05
16:58489597 A G 0.085217 1.1191e-04
16:58496623 T C 0.211208 -9.6969e-05
16:58502279 C T 0.534114 -3.8999e-05
16:58508278 C T 0.555257 -6.7803e-05
16:58508678 G A 0.048888 6.1079e-06
16:58508843 G C 0.077249 -1.3688e-04
16:58510034 T A 1.348243 -1.0877e-05
16:58510319 C A 0.145234 7.0206e-05
16:58512545 C A 0.142979 -3.0813e-05
16:58513813 T C 1.830708 1.5898e-05
16:58513888 A G 0.027099 8.3301e-05
16:58517088 G A 1.905519 4.8063e-05
16:58520496 A G 0.043334 1.1894e-05
16:58521090 T C 1.437057 2.5437e-05
16:58525260 T C 0.081663 2.3754e-05
16:58525312 T C 0.222457 3.5716e-05
16:58527975 T C 1.373826 -9.0357e-06
16:58528407 G C 0.299557 6.0411e-05
16:58531841 G A 1.256888 -5.8849e-05
16:58535464 C G 0.083935 -1.9795e-04
16:58536624 A G 1.181006 -3.1532e-06
16:58536668 T C 0.131161 -1.0791e-04
16:58540875 A G 0.134027 -1.9866e-05
16:58557342 A G 0.097687 7.2457e-05
16:58564864 T C 1.054944 2.3586e-05
16:58567238 G A 0.490897 6.2228e-05
16:58607311 G A 1.758990 -4.0123e-05
16:58613243 A G 0.360165 -1.8054e-06
16:58613808 T C 0.188650 3.8629e-05
16:58621042 G A 0.276564 -6.3696e-06
16:58621603 T C 0.152982 7.9725e-05
16:58623970 G C 0.034717 2.0901e-05
16:58625326 T C 0.129775 -3.2986e-05
16:58629135 T C 1.500602 -7.6258e-05
16:58635618 T C 0.056408 6.5932e-06
16:58661343 C G 0.067414 -1.0891e-05
16:58666631 A G 0.083542 9.2897e-06
16:58668566 A G 0.837290 1.7078e-06
16:58678335 G A 0.389182 -2.4886e-05
16:58683535 T C 0.098178 -2.2973e-05
16:58687068 C T 1.372294 -2.7881e-05
16:58688857 A G 0.049186 -1.1771e-04
16:58689253 C T 0.050559 5.3663e-05
16:58697834 A G 0.271299 -1.2279e-06
16:58700352 G A 1.755861 -4.7876e-04
16:58713621 A G 0.224746 9.1566e-05
16:58713798 A G 0.406394 -1.5169e-04
16:58714333 A T 0.075207 -4.0470e-05
16:58714503 T C 0.407754 -1.7239e-04
16:58722170 A G 0.177500 6.9775e-05
16:58728423 C T 1.010120 -1.6482e-05
16:58732101 T C 0.679157 2.1344e-05
16:58735942 G A 0.361716 -3.2489e-05
16:58741367 G A 1.261711 2.4305e-05
16:58743454 C A 1.323050 5.7076e-07
16:58747606 C T 0.046869 4.5085e-05
16:58751919 A G 0.030124 -5.2170e-05
16:58752137 T C 0.041124 -1.3134e-05
16:58752466 T C 0.171149 2.9468e-05
16:58754888 A G 0.030273 -5.5289e-05
16:58756265 C A 0.044739 -1.4683e-06
16:58757683 G A 1.248047 1.3544e-05
16:58772463 G A 1.321089 4.0165e-06
16:58781052 T C 1.014710 1.9611e-05
16:58785451 G T 0.028939 -5.9728e-05
16:58789044 A G 0.230874 -1.0372e-05
16:58794787 C T 0.242441 2.5912e-04
16:58795982 G A 0.026826 1.0332e-05
16:58798220 G T 0.094623 2.7300e-08
16:58801480 C A 0.077262 1.0628e-04
16:58807766 T C 0.306918 -2.9424e-05
16:58809632 T C 0.075441 -3.9838e-05
16:58844113 T C 1.359610 -5.4897e-06
16:58846851 G A 0.421175 -5.9494e-05
16:58852492 G A 0.029819 -7.3273e-05
16:58858740 T C 0.037219 -2.0162e-05
16:58864314 T C 1.027170 2.6660e-06
16:58864901 A G 0.123877 1.8741e-04
16:58868315 T C 0.026764 3.5196e-06
16:58876545 A G 0.783288 -6.2307e-05
16:58876730 G A 0.243759 -1.6214e-05
16:58877446 T G 0.046453 -1.1975e-05
16:58877671 G A 0.096633 -2.1943e-05
16:58885150 T C 0.029355 9.1862e-06
16:58885559 T C 0.062156 1.4563e-04
16:58888168 G A 0.557227 -5.6000e-05
16:58889910 C T 0.062146 -2.1270e-05
16:58898214 G A 0.815787 -5.6879e-05
16:58900991 C T 0.796404 -3.4810e-05
16:58902184 G A 0.048128 -4.5065e-05
16:58902763 G A 0.850669 -4.8379e-05
16:58902803 A G 0.105555 -4.3465e-06
16:58903197 G C 0.119350 2.4366e-05
16:58914064 T G 0.520567 -5.7318e-05
16:58921273 C T 0.626154 -5.7885e-05
16:58925077 G A 0.106451 3.3453e-05
16:58929347 G A 0.047005 1.1229e-04
16:58942076 G A 0.563787 -2.4893e-05
16:58944508 C T 0.307360 -7.7911e-06
16:58956428 C T 0.040793 -1.4521e-06
16:58960421 A G 0.319505 -6.6177e-06
16:58965699 T G 1.317003 5.6033e-06
16:58972045 G T 0.161330 -2.6104e-06
16:58972489 C T 1.555345 -1.6280e-05
16:58972768 T C 1.638780 -4.1762e-05
16:58981594 A G 0.116876 1.5775e-06
16:58982639 T C 0.022620 -2.5805e-06
16:58984737 A G 0.748681 3.7569e-05
16:58991713 G A 1.644360 -4.7344e-05
16:58992856 A G 0.110547 2.8512e-05
16:59000291 A G 1.211776 7.2099e-06
16:59000688 G A 1.282737 -3.5494e-06
16:59005027 T C 0.932667 9.3912e-05
16:59009303 A G 0.130934 -3.6366e-05
16:59009609 G A 1.020539 6.3779e-05
16:59010778 C T 0.393333 -4.8445e-05
16:59017755 T C 0.128960 -4.5939e-05
16:59020382 C T 0.907428 9.6463e-05
16:59021396 G A 0.129486 -4.2484e-05
16:59029950 T G 0.053487 -5.2254e-06
16:59034107 T C 0.444155 -1.8214e-05
16:59034592 C A 0.046424 1.4601e-04
16:59034809 G A 0.132978 3.2227e-05
16:59037493 C T 0.436917 1.2944e-04
16:59040360 T C 0.103468 -7.8740e-06
16:59041233 A G 0.143910 3.8519e-05
16:59041361 T C 0.623509 5.3439e-05
16:59043630 T C 0.089395 6.7591e-05
16:59044591 C T 0.205294 3.7936e-05
16:59045060 T C 0.053042 -1.1919e-04
16:59045198 A G 0.935939 -2.3119e-04
16:59049858 A G 0.994333 5.1443e-05
16:59055838 C T 0.268966 -2.0366e-05
16:59061365 G A 0.468356 -1.1432e-04
16:59061914 A G 0.045924 -2.9249e-05
16:59067627 C T 0.049871 1.7763e-05
16:59075114 T C 0.096613 -3.7919e-05
16:59084787 T G 0.998922 3.9997e-05
16:59086296 A G 0.021380 -1.6100e-05
16:59090095 T C 0.671033 2.4346e-04
16:59092234 A G 0.050280 1.9848e-05
16:59094461 G A 1.729434 -3.8726e-05
16:59097607 T C 0.051218 1.0132e-04
16:59098285 T C 0.458586 -1.0482e-04
16:59101340 T C 0.094747 1.6421e-06
16:59124681 A G 0.048862 1.5430e-05
16:59125131 G A 0.034820 -2.0615e-05
16:59126918 C T 0.214129 -2.0377e-05
16:59143505 C T 0.074376 2.0376e-06
16:59151061 T C 0.021153 -1.6347e-05
16:59153064 C T 0.057729 8.7581e-05
16:59153568 T C 0.084932 -5.3898e-06
16:59159831 T C 0.040572 -5.2618e-06
16:59177709 C G 0.189659 -4.3567e-05
16:59185953 C T 0.948678 2.7363e-05
16:59187457 A G 0.029676 -1.0915e-04
16:59190357 A G 0.074178 9.5799e-05
16:59194763 T G 0.934816 4.2601e-05
16:59196067 G A 0.053324 4.9968e-05
16:59197916 G A 0.457262 7.3501e-06
16:59200735 A G 1.109356 8.0998e-05
16:59203276 G A 1.612191 1.4826e-04
16:59206366 C T 0.180474 6.7110e-06
16:59207908 A G 1.414151 5.9986e-05
16:59214216 A G 0.062296 7.5052e-05
16:59223066 G A 0.508275 2.8420e-06
16:59225593 G A 0.195076 -3.3372e-05
16:59228386 T C 0.871738 7.4842e-06
16:59229961 C G 0.074445 6.2735e-05
16:59234144 A G 0.737088 2.1488e-05
16:59235441 A G 1.107184 5.2004e-06
16:59236247 C T 0.234804 9.9889e-06
16:59238307 A G 1.615265 2.5869e-05
16:59241318 T C 0.166390 8.6221e-05
16:59251894 C A 0.030559 -7.8183e-06
16:59253397 A G 1.224226 1.9939e-05
16:59270485 T C 0.031416 8.5704e-05
16:59274734 G A 0.146117 5.6533e-06
16:59303044 T C 0.040231 -7.4582e-05
16:59304454 C T 0.041296 -3.8054e-06
16:59316404 T C 0.055155 4.4634e-05
16:59328491 A G 0.066025 1.1630e-04
16:59331715 T C 0.133550 -2.8626e-05
16:59331902 A G 1.202804 -3.9499e-06
16:59333417 A C 0.061744 5.2765e-05
16:59335284 C A 1.177325 -1.2714e-05
16:59353394 A C 0.035470 1.5831e-05
16:59367885 A G 0.076967 -3.3363e-05
16:59370367 G A 0.208981 -1.3009e-05
16:59372016 T C 0.033996 6.5610e-05
16:59384080 G T 0.024940 2.6818e-06
16:59389213 T G 0.041955 -2.0466e-05
16:59389266 C A 0.191779 -5.1384e-05
16:59390195 T C 0.073737 1.2704e-04
16:59393690 G A 0.037138 2.2282e-05
16:59403302 A G 0.053055 3.5869e-05
16:59404003 G T 1.222376 -3.7430e-05
16:59407011 G A 1.895198 -2.1467e-05
16:59410752 A G 0.053075 3.4077e-05
16:59411754 A G 0.042600 4.8840e-05
16:59411961 T C 0.037751 4.5730e-05
16:59412989 T C 0.027514 3.0028e-05
16:59422210 T G 0.104299 2.3007e-05
16:59431472 C T 0.241010 -5.5418e-05
16:59434550 T G 0.065996 1.6760e-04
16:59440176 A G 0.039342 6.0638e-05
16:59441424 A G 0.055622 3.9483e-04
16:59454179 G A 0.042195 -5.5350e-05
16:59463985 G A 1.143375 -1.9806e-04
16:59475044 T C 0.136831 6.4054e-05
16:59479434 C G 0.093646 7.0825e-05
16:59500381 A G 0.086025 5.3757e-05
16:59505996 A G 0.054139 4.6354e-05
16:59506111 A G 0.280702 -4.3929e-05
16:59506433 C T 0.182645 1.2904e-05
16:59524602 A C 1.065957 1.5317e-05
16:59529557 T C 0.063276 2.9357e-05
16:59529665 A G 0.282724 1.1972e-05
16:59530626 A C 0.055142 7.1982e-06
16:59538438 T G 0.724140 -4.8227e-06
16:59543690 G T 0.357166 4.0531e-05
16:59558678 A G 0.084143 9.0602e-06
16:59561673 G A 0.123218 2.7649e-05
16:59567627 T C 0.074805 -1.1783e-04
16:59574497 G A 0.474311 1.5390e-05
16:59577791 C A 0.367721 -8.7683e-05
16:59578821 T C 0.633555 1.1448e-05
16:59586155 A G 0.653211 2.6001e-05
16:59587988 G T 0.037612 -1.3775e-04
16:59589459 G A 0.364988 -1.6369e-04
16:59591808 T G 0.031532 1.0139e-05
16:59601306 T C 0.118973 -2.0373e-05
16:59606494 C A 0.092825 4.1980e-05
16:59610992 T C 0.062500 2.8633e-06
16:59617171 G A 0.949061 -4.9343e-05
16:59635011 T C 0.172096 -7.2013e-05
16:59643554 A G 0.583846 1.6486e-05
16:59649779 G A 1.224862 -1.0656e-04
16:59654852 C A 0.121284 3.0379e-05
16:59660739 G T 0.029170 4.3720e-05
16:59663955 A C 0.045720 -3.0710e-05
16:59668949 C T 0.288434 -2.3927e-05
16:59669011 T C 0.135117 2.3881e-05
16:59672342 T C 0.020107 6.2023e-05
16:59672738 A T 0.034632 4.0109e-05
16:59685277 C A 0.098775 -7.2706e-06
16:59686042 G C 0.926526 -1.9210e-05
16:59690404 C T 0.053471 1.2632e-04
16:59690737 G A 0.117146 9.0218e-05
16:59691892 T G 0.646041 3.3579e-06
16:59693928 A G 0.117360 1.3041e-04
16:59694896 T C 0.082419 7.2588e-06
16:59695864 G T 0.146143 4.5413e-05
16:59698652 A C 0.063896 2.7114e-05
16:59702208 A G 1.134176 -2.4744e-05
16:59712825 G C 0.264143 4.0166e-05
16:59713859 G A 1.098337 -4.7078e-05
16:59717131 C T 0.363521 -2.8193e-05
16:59725768 G A 0.022188 -2.9960e-05
16:59732842 A G 0.277392 8.2869e-06
16:59733189 T C 0.074779 -3.6909e-05
16:59735337 G A 1.431555 -3.0126e-05
16:59739301 C T 0.370921 1.2829e-04
16:59740172 A G 1.494604 -2.2732e-05
16:59747742 C T 1.623493 -1.8159e-05
16:59753701 T C 0.111128 1.9770e-05
16:59754925 G A 0.020669 -4.2486e-05
16:59755210 A G 0.870245 -8.7952e-05
16:59777219 A G 0.366595 1.6277e-04
16:59778108 C T 0.226489 -4.8858e-05
16:59790643 C T 0.139928 -3.9558e-06
16:59809383 A G 0.471663 3.9462e-05
16:59810412 T C 0.031435 -1.4256e-05
16:59813971 A G 1.482501 -3.4055e-05
16:59816625 C T 0.066652 2.7659e-05
16:59821461 T C 1.277872 5.4056e-06
16:59827614 G A 0.053785 1.0945e-04
16:59830469 G A 0.047492 -2.0282e-05
16:59837196 A C 0.125432 3.7169e-06
16:59840739 A G 0.046865 -2.1331e-06
16:59854840 T C 1.640682 -4.3707e-05
16:59854951 G A 0.074477 1.3912e-05
16:59874064 A G 0.051734 -1.9762e-04
16:59879721 C T 0.527662 -5.6891e-06
16:59882680 T C 0.862176 -1.5573e-05
16:59883250 C T 0.058339 1.0253e-05
16:59884988 T C 0.120083 6.0881e-05
16:59885762 C T 0.028481 -1.6664e-05
16:59886183 C T 1.431831 -1.0673e-04
16:59887643 G C 0.244126 5.0366e-05
16:59888608 G A 0.085785 1.5644e-05
16:59890172 C G 0.047252 1.8592e-04
16:59890698 A G 0.153488 -2.6281e-05
16:59893999 A G 1.879339 -2.6744e-05
16:59901611 T C 1.549765 -4.7327e-05
16:59910126 G T 0.104114 -4.4089e-05
16:59911613 T C 0.177033 -3.7243e-05
16:59912972 C T 1.965462 -1.1484e-05
16:59914350 A G 0.189909 -3.3601e-05
16:59915928 G A 0.267057 -6.7684e-05
16:59917108 T G 0.138240 3.4212e-05
16:59920516 G A 0.064788 -9.8891e-05
16:59920940 G A 0.298651 -4.4129e-05
16:59929108 T C 0.178383 -5.7729e-05
16:59931288 G A 0.037845 -4.7749e-05
16:59931873 G A 0.035771 -1.0486e-04
16:59944343 T G 0.045690 -1.6802e-05
16:59950330 A G 0.024223 -9.8335e-05
16:59950480 C T 0.039309 7.6415e-05
16:59954627 G A 0.036528 -6.4362e-05
16:59963932 A G 0.025632 -8.3392e-05
16:59968269 A C 0.074704 3.1205e-05
16:59971779 A G 0.037596 -3.0579e-06
16:59977142 A G 0.179977 -6.2984e-05
16:59978882 A G 0.078641 6.2328e-05
16:59981970 C T 1.276872 -2.6819e-05
16:59989614 A G 0.074857 5.8721e-06
16:59996340 T G 0.062403 5.6940e-05
16:59998811 T C 0.041374 7.4986e-05
16:60000443 A G 0.060653 1.5973e-05
16:60003855 A G 0.032584 -2.7439e-05
16:60008004 C T 0.040906 9.2276e-06
16:60008069 A G 0.055937 1.0483e-04
16:60017786 G A 0.221172 -1.5651e-06
16:60028973 A G 1.290125 -1.9331e-05
16:60030324 G A 1.364878 -1.9852e-05
16:60030831 A G 0.073857 -7.9474e-05
16:60030944 C T 1.585972 -1.6659e-05
16:60048209 T C 0.053763 6.3131e-05
16:60050914 A G 0.206664 5.9180e-06
16:60055287 T G 0.308762 1.0279e-05
16:60060400 T C 0.353959 3.7050e-05
16:60067159 A G 0.042497 7.0894e-05
16:60069270 T C 0.574735 4.5803e-05
16:60073486 T C 0.062838 -2.4651e-06
16:60078104 T G 0.117951 -3.9478e-05
16:60080542 G A 0.037888 -2.5516e-05
16:60082606 A G 1.663454 5.5092e-05
16:60083958 A G 0.939674 1.2850e-05
16:60092088 A C 0.643006 4.4566e-06
16:60098383 A G 0.071640 1.3532e-05
16:60123838 A G 0.912326 -2.2573e-05
16:60136812 A G 0.069868 -5.3774e-05
16:60137317 C T 0.032243 5.2368e-05
16:60141338 T C 0.020581 -2.5225e-05
16:60143544 C T 0.696746 -2.3729e-05
16:60144902 A G 0.345893 -1.2242e-05
16:60148172 C A 0.080303 -7.8056e-05
16:60152682 T C 0.071650 -4.5595e-05
16:60172030 A G 0.809659 -4.7048e-06
16:60172148 G A 0.024512 2.9539e-05
16:60177128 C A 0.093497 9.0271e-05
16:60179847 G A 0.246086 1.0939e-05
16:60180609 C T 0.706886 -3.2221e-05
16:60187176 T C 1.897437 -2.5898e-05
16:60188265 C T 0.075516 6.3445e-05
16:60190196 T C 0.056486 1.4184e-04
16:60193322 A G 0.033759 -3.8206e-06
16:60200362 C T 0.871215 -3.1328e-05
16:60201444 G A 0.247245 -2.3619e-05
16:60202865 T C 0.439988 1.1928e-05
16:60204504 A T 1.917743 -1.6538e-05
16:60209379 C A 0.055723 6.6856e-06
16:60211329 T G 0.052442 9.1416e-05
16:60215959 C A 0.691150 -1.2674e-05
16:60219659 A G 0.056544 -4.9042e-06
16:60234148 C T 0.511982 6.6994e-05
16:60236071 T G 0.034450 3.6767e-05
16:60237587 T C 0.148581 1.3668e-04
16:60247813 T C 0.077486 1.2161e-04
16:60264944 C T 0.031893 2.4968e-05
16:60265173 G A 0.223882 7.1934e-05
16:60266632 T C 0.165339 -5.7702e-05
16:60271483 G A 0.057946 -6.4561e-05
16:60272504 T C 0.649787 1.1045e-05
16:60277173 C T 0.143612 -1.5531e-05
16:60277510 G A 0.118928 -7.2972e-06
16:60280949 C T 0.102335 -6.1020e-05
16:60280988 C T 0.136925 -3.4786e-05
16:60292194 C T 0.020981 -1.6472e-04
16:60303723 C T 1.932063 -7.7212e-06
16:60304680 T C 0.450410 8.9655e-05
16:60314656 T G 0.413652 6.4818e-05
16:60321556 T C 0.035194 -1.0811e-04
16:60322633 C G 0.069836 -3.2191e-05
16:60330362 A G 1.362804 1.1846e-05
16:60330874 T C 0.068284 2.3311e-05
16:60334439 G A 0.045243 -8.7043e-05
16:60342419 A G 0.462348 -4.6799e-05
16:60346478 G A 0.751291 2.1678e-04
16:60361691 A G 0.024999 1.0950e-04
16:60363109 C T 0.037115 -1.6972e-05
16:60365950 C T 0.572804 9.6368e-06
16:60369945 T G 1.921946 -1.2727e-05
16:60376282 C T 0.255827 1.8773e-05
16:60376473 A G 1.495707 4.5668e-05
16:60376925 G A 0.079534 2.9070e-05
16:60378715 G A 0.084844 -5.2377e-05
16:60381702 A C 0.269417 3.5870e-06
16:60389402 A C 0.370395 2.8913e-04
16:60390908 G C 0.310388 -3.3704e-05
16:60395552 A G 0.088664 -2.5161e-04
16:60397091 T C 0.036966 -5.0572e-05
16:60403477 C T 0.757990 4.1944e-06
16:60405936 A G 1.067979 2.1116e-05
16:60406825 A G 0.047174 -1.2812e-05
16:60410834 G A 0.524854 7.5941e-06
16:60414221 A G 0.230173 -2.2987e-05
16:60415387 A G 0.189935 1.0257e-04
16:60416971 A G 0.038732 1.6621e-05
16:60418279 T G 0.082118 -1.0407e-04
16:60419220 T G 0.799033 -3.3659e-05
16:60432793 A G 0.832886 -1.3482e-05
16:60437963 T C 0.043266 -8.5265e-05
16:60439545 G T 0.099658 -1.9789e-06
16:60440897 T C 0.054879 1.2293e-05
16:60447615 G T 0.031133 3.2782e-05
16:60454274 T C 0.027754 -6.9362e-05
16:60454275 A G 0.333073 -7.5258e-05
16:60460760 A G 1.313569 5.1329e-06
16:60462036 C T 1.953083 -1.9206e-05
16:60467647 G T 0.681822 -1.3641e-05
16:60471207 G A 0.021977 -3.2806e-05
16:60494254 T C 0.274931 -1.2060e-04
16:60513067 T C 0.635041 -2.5933e-05
16:60519710 T C 0.174956 2.6546e-05
16:60522630 A G 0.355556 3.1969e-05
16:60534938 G C 0.080021 1.7470e-05
16:60537756 A G 0.052545 -1.7993e-05
16:60537817 T C 0.979925 -3.8939e-05
16:60544428 A G 0.276071 -5.2044e-05
16:60544565 T C 1.961655 1.9493e-06
16:60575074 T G 1.245009 -7.2129e-05
16:60575302 G A 0.025917 -5.6140e-05
16:60576296 T C 0.110589 -2.2266e-05
16:60577200 C T 0.336906 -1.5366e-04
16:60578637 G A 0.198695 -1.8718e-05
16:60582514 G A 0.423723 1.0287e-04
16:60590519 C T 0.771506 2.0504e-05
16:60591090 T G 0.032367 -1.2902e-04
16:60598096 T C 0.056444 3.1733e-05
16:60598314 T G 1.937454 5.2386e-05
16:60600593 T G 0.653360 2.0329e-05
16:60608633 C A 0.123121 -4.5346e-05
16:60613623 C T 0.222042 -6.6718e-05
16:60616706 T C 0.024664 6.4031e-05
16:60622601 T C 0.022045 1.4328e-05
16:60623993 A G 0.045054 -2.5992e-06
16:60625709 G A 0.033772 4.7030e-05
16:60631203 A G 0.779198 5.5602e-06
16:60638030 T C 0.031695 -3.7006e-05
16:60646938 A G 0.689024 6.0422e-05
16:60650023 C T 0.512767 -1.9728e-05
16:60651531 A G 0.044188 6.2829e-06
16:60655648 G A 0.689044 6.8082e-05
16:60665097 A C 1.524121 -6.4905e-05
16:60677350 C A 1.838637 -7.0463e-05
16:60678333 G A 0.220886 2.9519e-05
16:60679515 T C 0.026125 1.8446e-05
16:60680480 G A 1.616206 -7.6522e-05
16:60696127 C T 0.531128 9.9343e-05
16:60696651 G C 1.614882 -9.3243e-05
16:60709422 G A 0.073847 3.4517e-05
16:60714692 C A 0.394716 -1.5434e-04
16:60715161 G A 0.091495 -4.5368e-05
16:60715785 T C 0.035950 2.1472e-05
16:60716005 G T 1.011970 -2.4943e-05
16:60728528 G A 0.614531 -2.9375e-05
16:60733283 G T 0.182298 2.5598e-05
16:60733603 T C 0.069505 9.7464e-06
16:60737217 G A 1.594249 -1.0042e-04
16:60737926 C A 1.829988 -6.4720e-05
16:60747981 G A 0.145799 -9.7658e-05
16:60748007 A G 0.030273 5.3305e-05
16:60754745 A C 1.305393 1.6630e-05
16:60755539 T C 0.233357 9.3046e-06
16:60759442 C T 0.078632 1.3727e-05
16:60761204 C A 0.079488 -1.8882e-05
16:60776184 T C 0.097084 1.9330e-05
16:60781112 A G 0.273831 -2.6464e-05
16:60783270 C G 0.345309 1.4845e-04
16:60783521 T C 0.054886 6.4043e-05
16:60790088 G T 0.099005 4.1115e-05
16:60790537 G T 0.127840 -6.7446e-05
16:60791655 A C 0.690177 -1.3198e-05
16:60798597 T C 0.061699 4.2713e-05
16:60806323 G T 0.037050 8.5608e-05
16:60806987 T C 0.202181 1.8753e-05
16:60815505 C T 0.220562 2.7473e-05
16:60836514 C G 0.061358 -1.5499e-05
16:60837159 A C 0.023707 -7.7235e-05
16:60849160 T C 0.099450 1.2511e-04
16:60849211 A G 0.082186 1.1160e-05
16:60849721 A G 0.804541 -2.3251e-07
16:60853486 A C 0.370710 -5.9303e-05
16:60866332 A G 0.132219 -6.9019e-05
16:60870584 A C 0.060907 5.4212e-06
16:60908630 G A 0.377968 8.6586e-06
16:60916061 G A 0.054652 -3.4640e-05
16:60924446 G A 0.036658 5.6494e-05
16:60925886 G A 0.033139 -6.9776e-06
16:60925997 T C 0.757549 -2.2006e-05
16:60936072 G A 0.525676 1.1542e-05
16:60941600 T C 0.061637 3.6606e-06
16:60952010 G A 0.087557 6.7280e-06
16:60953459 A C 0.087824 6.0819e-05
16:60962653 T C 0.371561 6.9430e-05
16:60962814 T C 0.061303 8.1031e-07
16:60968472 G C 1.011743 2.5252e-05
16:60978581 T C 0.033671 6.3793e-05
16:60979068 A G 0.061624 -2.0512e-05
16:60979811 C T 0.089924 -1.1182e-04
16:60980172 G A 0.040650 -4.1689e-05
16:60992518 T C 0.186621 3.4342e-05
16:61003279 T C 0.100258 -5.7855e-06
16:61014800 G T 0.511647 1.2636e-05
16:61024428 T G 0.059784 1.2264e-05
16:61030560 T C 0.157643 2.3129e-06
16:61034811 A G 0.242860 -6.0433e-06
16:61041127 G A 0.428839 -1.8520e-05
16:61047103 A G 0.069352 -4.5600e-06
16:61055105 C G 1.854438 3.6083e-05
16:61056533 T C 1.935770 2.3492e-05
16:61056820 G A 0.085578 3.8365e-05
16:61060170 T C 0.597137 2.3678e-05
16:61071132 C T 0.066908 -1.8055e-06
16:61084022 A G 0.545971 7.8920e-06
16:61094042 C T 0.155536 4.7654e-05
16:61096125 T C 0.627469 -1.3877e-05
16:61097834 A G 0.022074 -6.9842e-05
16:61112824 A G 0.038550 -1.4071e-04
16:61115566 A G 1.166585 -4.0555e-07
16:61117063 A G 0.896626 4.1932e-06
16:61117343 G A 0.072643 7.5365e-06
16:61120981 T C 1.057291 -1.2596e-04
16:61121028 G A 0.079897 -2.0479e-04
16:61121081 A G 0.067203 1.4107e-05
16:61121984 C G 0.796962 -1.8771e-05
16:61122783 A T 0.058657 7.0390e-05
16:61123147 T C 1.252399 -7.5195e-05
16:61123682 A G 0.038180 2.5238e-05
16:61124769 C G 0.464292 1.3347e-03
16:61133609 A G 0.020098 -1.5548e-05
16:61141075 T G 0.191957 3.2236e-05
16:61151107 T A 0.836524 -3.0061e-05
16:61156979 C G 0.604025 -9.2355e-05
16:61179951 G A 0.192311 5.2218e-05
16:61196810 T C 0.103458 -3.3383e-05
16:61208800 C G 0.040614 1.0499e-04
16:61245185 C T 1.882812 -3.3012e-05
16:61251596 T C 0.211360 -2.5994e-05
16:61264626 G A 0.859975 2.3316e-06
16:61282994 G A 0.050968 3.8116e-05
16:61286497 C G 0.114234 -5.9146e-05
16:61290499 G A 0.070034 -3.2544e-05
16:61297917 C A 0.191577 -1.7329e-05
16:61312259 A C 0.066956 -2.9015e-05
16:61319206 C T 0.137441 3.6349e-05
16:61340811 A C 0.048190 1.4612e-05
16:61349490 A G 0.123186 -6.2134e-05
16:61382827 G A 0.104893 -4.5852e-05
16:61382897 C T 0.217073 4.7524e-05
16:61387966 A G 0.031792 3.8968e-05
16:61395958 T C 0.133287 8.2409e-05
16:61409108 T G 0.105328 -6.0542e-06
16:61415234 T C 0.117895 -5.2795e-06
16:61418140 G A 1.920268 -1.2682e-04
16:61449423 G C 0.370964 6.5275e-06
16:61452554 G A 0.146270 -2.9187e-05
16:61453609 T C 0.178189 1.9612e-07
16:61457887 C G 0.208673 -1.5396e-05
16:61460725 A G 1.207283 -3.8901e-06
16:61465121 G A 1.423175 -2.7623e-05
16:61473696 A C 0.033383 -2.6107e-05
16:61483893 T C 0.087366 -1.0622e-04
16:61485179 A G 0.455512 2.2505e-05
16:61486944 A G 0.106467 -3.0784e-05
16:61488074 T C 0.052799 2.8034e-05
16:61521114 A G 1.933368 -6.1420e-05
16:61523473 T C 0.021808 -2.2554e-05
16:61529458 A G 0.095474 4.1446e-05
16:61534843 C G 0.273610 -3.0333e-05
16:61542822 C T 0.041120 -1.2892e-05
16:61546844 C G 0.055730 7.6611e-05
16:61552956 G A 0.102118 7.0044e-06
16:61560661 G A 1.193629 -2.0920e-05
16:61563917 T G 0.399237 8.7776e-06
16:61575011 A G 0.183609 2.0873e-05
16:61589720 G T 0.066492 3.1814e-05
16:61593586 G A 0.386472 -1.0814e-05
16:61598188 G A 0.045103 -1.0426e-05
16:61601926 G A 0.434723 1.1324e-07
16:61618138 G T 0.402464 -7.2658e-06
16:61621066 C T 1.122459 -5.4599e-06
16:61622437 G A 0.084279 -6.9510e-05
16:61630715 A C 0.051059 -2.1195e-05
16:61664820 T C 0.226060 1.2003e-05
16:61665098 G A 0.728038 -6.3440e-07
16:61673543 T C 0.295497 1.7591e-05
16:61689597 G A 0.033642 -1.7313e-05
16:61695252 C T 0.218222 -2.9210e-05
16:61705007 T C 0.047258 -2.7202e-05
16:61711176 T C 0.259134 2.9097e-05
16:61725271 C T 0.023678 -1.9621e-05
16:61728258 C T 0.453918 -1.9051e-05
16:61737298 A G 0.072831 -1.8976e-04
16:61738851 A G 0.381064 -9.1268e-06
16:61740133 T C 0.292179 8.2235e-06
16:61742849 A G 0.080082 -2.3043e-05
16:61754537 C T 0.041172 2.3644e-05
16:61769539 C A 0.642545 3.7299e-05
16:61778095 T C 0.118928 -1.1855e-05
16:61795160 T C 0.055827 4.0830e-05
16:61807437 C T 0.035677 7.0937e-05
16:61808736 C A 0.025132 -3.8407e-05
16:61812590 A C 0.036635 -5.4293e-05
16:61824324 A G 0.026456 -1.1041e-05
16:61824523 T C 0.196968 -1.1868e-05
16:61828782 A G 0.053918 -1.5811e-04
16:61833811 T C 0.790990 4.4424e-06
16:61846694 T C 0.048345 2.7930e-05
16:61861029 C T 0.098324 -3.5513e-05
16:61863508 C G 0.028981 -1.3175e-07
16:61878581 T C 1.705769 -4.9861e-06
16:61883401 C A 0.349710 -3.4969e-06
16:61885116 A C 0.065145 2.9117e-05
16:61886222 C A 0.056171 5.0070e-05
16:61892842 C T 1.957653 -4.8301e-05
16:61894780 A G 0.041929 -1.1929e-05
16:61901729 C T 0.031568 1.6234e-04
16:61902965 C G 0.162651 -1.8180e-05
16:61912495 T C 0.072069 -8.0456e-05
16:61912812 C G 0.040406 2.4816e-05
16:61918243 A G 0.025645 4.2699e-04
16:61929748 A G 0.023950 -2.0737e-05
16:61932680 A G 0.311232 5.4639e-05
16:61958630 T C 0.131210 1.1845e-05
16:61962074 A G 0.069011 2.4621e-05
16:61970905 C A 0.055937 -2.8318e-05
16:61972958 A G 0.028261 6.0163e-06
16:61979594 A G 0.702556 -1.0192e-05
16:61991704 T C 0.125786 -3.4497e-06
16:61991775 A C 0.065395 1.2437e-05
16:61996041 C T 0.217956 -2.6714e-05
16:61996283 G A 0.629131 7.3706e-05
16:61999162 C T 1.363294 -2.5645e-05
16:61999164 T G 0.856440 -4.6095e-05
16:62003873 A G 0.131628 -4.2310e-05
16:62020880 G A 1.348594 -5.9553e-05
16:62023479 G C 0.031451 1.6839e-04
16:62025946 G C 0.115494 -2.7376e-05
16:62027670 T C 1.181434 -6.6290e-05
16:62027977 A G 0.071465 -1.5308e-04
16:62028546 T C 0.052714 -4.8250e-05
16:62042884 C G 0.056395 -8.4365e-05
16:62045615 G A 1.933326 2.5243e-05
16:62050041 G A 0.082254 -3.2056e-05
16:62054075 C T 0.020494 7.4258e-05
16:62054630 G A 0.055937 3.4790e-06
16:62068339 G T 0.880680 1.1761e-04
16:62084027 T C 0.062653 -3.8849e-05
16:62089779 A G 0.078012 -6.4997e-06
16:62092944 C T 0.020257 1.5798e-06
16:62097809 C T 0.058592 4.3661e-05
16:62100211 C T 0.037303 7.4199e-05
16:62100834 G A 0.085474 -3.8746e-05
16:62114622 G A 0.044587 -1.9475e-05
16:62117553 T C 0.117347 -2.6986e-05
16:62129856 A C 0.078768 4.6947e-06
16:62130571 T C 0.043110 6.6111e-05
16:62133179 G A 0.054113 -3.9584e-05
16:62134193 T C 1.566760 5.4638e-06
16:62163239 T C 1.643032 5.1258e-06
16:62170449 A G 0.064194 3.1652e-05
16:62173649 A G 1.453097 -9.1445e-06
16:62183233 C G 0.103361 6.3680e-05
16:62200244 G A 1.502348 -2.7612e-05
16:62206339 T C 0.399143 -6.9995e-05
16:62211419 T C 0.753303 -1.3575e-05
16:62217468 G C 0.046099 -3.0534e-05
16:62228948 T C 0.453854 -3.9161e-06
16:62229849 C T 0.372921 1.2720e-05
16:62231316 C T 0.655252 2.4780e-05
16:62231471 T G 0.066723 2.3018e-05
16:62234263 T C 0.065999 6.5699e-06
16:62235700 G A 0.032782 -2.6366e-05
16:62242220 T G 1.767026 9.0323e-05
16:62248191 A G 1.944543 3.9506e-05
16:62260396 G A 0.282858 5.6447e-05
16:62261187 A G 0.153404 -2.4942e-05
16:62262717 G A 0.123436 -2.5345e-06
16:62267676 A G 0.134835 1.1023e-05
16:62276664 A G 0.109661 9.1317e-07
16:62281369 G A 0.214622 -2.0759e-05
16:62288244 C A 0.048995 -7.2794e-05
16:62291515 A G 0.034772 5.5442e-05
16:62295269 T C 0.311858 5.6448e-05
16:62297491 T C 1.773106 -1.6850e-04
16:62307386 C A 0.105763 2.7069e-05
16:62307593 G A 0.131291 -6.0823e-05
16:62310143 T C 0.024038 -7.9250e-05
16:62313336 C T 0.802220 -6.6118e-05
16:62315195 C T 0.069875 -1.5230e-05
16:62316502 A G 1.564793 -8.8636e-05
16:62317511 C T 0.091770 -1.5371e-05
16:62320694 A G 0.109304 2.1548e-04
16:62321155 G A 0.039137 -1.4505e-05
16:62326004 T C 1.968386 -4.1152e-05
16:62330684 T C 0.754670 4.4004e-05
16:62334807 C T 0.096662 1.8930e-06
16:62336454 T C 0.185345 5.4386e-05
16:62339655 T C 1.408267 -7.7591e-06
16:62341806 C A 0.646807 -1.3956e-04
16:62345954 G A 0.312498 3.7539e-05
16:62345991 A G 1.706233 -1.2529e-05
16:62346479 A G 0.884500 -4.1934e-05
16:62349129 T C 0.052627 6.2058e-06
16:62351204 A G 0.437333 3.5147e-05
16:62354008 A G 0.781869 4.1777e-05
16:62355854 C T 0.086266 1.6007e-04
16:62355896 A G 0.020555 8.1791e-05
16:62356255 C T 0.351418 1.9051e-05
16:62359737 C T 0.431672 3.0432e-05
16:62363676 A G 0.311209 3.5711e-05
16:62364770 G A 0.983047 8.4904e-05
16:62367117 A G 0.036904 8.1099e-05
16:62369902 T C 0.430948 -1.2267e-04
16:62370985 G C 0.389059 1.5789e-04
16:62371386 C T 1.230163 2.3254e-05
16:62371491 A G 0.249258 1.9282e-05
16:62378750 G C 0.138266 -2.7821e-05
16:62387164 G A 0.647592 -1.5369e-05
16:62387715 G A 0.308733 -4.7297e-05
16:62388473 G A 0.053133 5.9962e-05
16:62388662 C T 0.068508 4.0616e-06
16:62388684 A G 0.774725 1.4990e-05
16:62390115 G A 0.063821 1.0319e-05
16:62397401 C T 0.044081 6.3938e-06
16:62403161 C A 0.059534 3.0693e-05
16:62407036 C T 0.095792 -3.7159e-05
16:62410967 A G 0.086285 6.0330e-05
16:62416478 A G 0.036291 1.0025e-05
16:62418547 T C 0.037495 -5.3068e-05
16:62418565 A G 0.073565 -4.3874e-05
16:62420134 G A 0.219280 -5.9761e-05
16:62420656 T G 0.147149 -6.2561e-05
16:62421188 G A 0.136208 -2.0640e-04
16:62424472 A G 0.053013 -6.1124e-05
16:62432278 C T 0.211214 7.1412e-06
16:62439893 G A 0.619225 -6.2010e-06
16:62446172 A G 1.076723 -5.0228e-05
16:62447264 T G 0.156173 -1.2103e-05
16:62458746 A G 0.086392 -1.2448e-04
16:62459481 C T 0.338577 -1.7200e-05
16:62465264 A C 0.592372 2.7979e-05
16:62484475 T C 0.053062 1.1211e-04
16:62485091 A G 0.095597 1.0777e-04
16:62488003 A G 0.748594 3.0511e-06
16:62497020 C T 1.053084 1.2153e-05
16:62499891 A G 0.038469 -7.8628e-05
16:62502553 T C 0.044632 -1.0063e-05
16:62518489 T C 1.930515 1.9907e-05
16:62519464 A G 0.064766 -1.6318e-04
16:62524291 G T 0.682127 -1.8135e-05
16:62534151 C T 0.023392 -5.9555e-05
16:62535473 T C 0.037644 -3.6490e-05
16:62538583 A G 0.090712 -1.5641e-05
16:62539012 C T 0.335458 -1.2304e-05
16:62543339 G A 0.122115 -1.1932e-05
16:62561049 T C 0.055928 -1.1769e-04
16:62566564 G A 0.760256 -3.7913e-05
16:62568574 T C 0.061371 2.8141e-05
16:62571383 T G 0.316224 7.7590e-05
16:62571587 C T 0.113212 -6.6808e-06
16:62577626 G A 0.216518 5.8506e-05
16:62581389 G C 1.593534 6.3932e-06
16:62581851 T C 0.737811 -4.9167e-05
16:62584119 G A 0.073935 -8.9826e-05
16:62600789 A G 0.308824 1.1822e-04
16:62600911 G A 0.160071 2.8823e-05
16:62603417 A G 0.071910 -1.9534e-05
16:62603941 T C 0.091206 -5.1421e-05
16:62606438 C T 0.716990 8.8123e-05
16:62610919 A G 0.059728 2.8726e-05
16:62620966 G A 0.060971 7.9204e-05
16:62621357 C T 1.473649 4.0953e-06
16:62623634 C A 0.316711 3.2632e-06
16:62634482 G T 0.098771 7.1948e-06
16:62637477 A G 0.498067 -2.7280e-07
16:62640623 T C 0.212178 -3.1490e-06
16:62642846 A G 0.708187 1.2375e-04
16:62643120 A C 1.441997 -9.3510e-07
16:62643553 G C 0.909281 -3.4607e-05
16:62649595 G C 1.778796 -5.2673e-06
16:62649639 T C 0.030312 8.9179e-05
16:62649991 T C 0.352463 5.5229e-06
16:62651220 T G 1.570555 -5.7125e-06
16:62656937 G A 1.086736 4.2323e-05
16:62658367 G A 0.048076 -8.4317e-06
16:62660259 T C 0.025904 2.4966e-05
16:62665139 C G 0.038504 -5.3245e-05
16:62667252 A G 0.462344 -3.2059e-06
16:62672612 A G 1.724812 7.4943e-06
16:62674058 T C 0.589909 -3.0596e-05
16:62676760 T C 1.675146 -2.6635e-04
16:62677117 T C 0.041627 9.6645e-05
16:62678092 A G 0.067135 3.6406e-04
16:62683470 C G 0.039524 -4.3219e-05
16:62684996 T G 0.945952 -9.8230e-06
16:62687427 T C 0.438433 -2.8293e-05
16:62706906 T C 0.095526 -1.2145e-04
16:62710749 A G 0.107668 9.2450e-05
16:62713945 T G 0.111410 4.1326e-05
16:62714056 G T 0.870144 -1.5242e-05
16:62720684 T C 0.027037 1.2662e-04
16:62734617 G T 0.026605 1.1620e-04
16:62739898 A G 0.060306 2.1215e-05
16:62741642 C A 1.654577 -4.7467e-05
16:62749655 C T 0.029163 3.9744e-05
16:62765125 A G 0.129249 9.1718e-05
16:62767150 C T 0.021682 -9.6329e-06
16:62771591 A C 0.354628 -3.1032e-05
16:62774009 C G 0.073649 -3.3921e-05
16:62775119 G A 0.544997 -4.9254e-06
16:62779700 T C 0.847599 -1.1275e-03
16:62781043 C G 0.104740 1.1109e-04
16:62785778 C T 1.600633 -1.6561e-04
16:62797251 G A 0.337143 -1.0708e-05
16:62801724 C T 0.094542 -2.8019e-05
16:62806940 G A 0.313449 2.7940e-06
16:62822605 A G 0.118970 -4.5808e-05
16:62823918 G A 0.056226 4.2902e-05
16:62831032 T C 0.021351 -7.2539e-05
16:62836733 G A 1.076071 -4.3182e-04
16:62846566 C A 0.048255 -6.7211e-05
16:62848534 A G 0.271410 2.5553e-04
16:62857306 G T 0.086490 1.3266e-05
16:62872520 G A 0.241069 -1.1044e-05
16:62874332 G A 0.051270 3.0441e-05
16:62883358 C T 0.378925 2.0346e-05
16:62886440 T C 1.640212 -5.1122e-05
16:62890521 C A 0.088586 8.5398e-06
16:62897987 G A 0.128714 -2.8785e-05
16:62899428 T C 0.129937 -4.2516e-05
16:62899930 C A 1.822055 1.2727e-05
16:62904022 G A 0.759094 8.6664e-05
16:62915714 G A 0.024473 4.5747e-05
16:62918192 G A 0.022366 -5.2258e-05
16:62921994 C T 0.063549 -9.4736e-06
16:62923713 G A 0.435311 3.4816e-05
16:62940199 A C 0.049050 2.6547e-04
16:62946429 T C 0.022451 -2.7792e-05
16:62952718 G T 0.270942 2.3440e-06
16:62959880 G A 0.320713 5.6925e-05
16:62963416 A C 0.034814 8.0809e-05
16:62977086 T G 0.033103 1.1161e-04
16:62978021 G A 0.094068 -7.5746e-05
16:62992645 C T 0.035362 5.4581e-06
16:63004655 C A 0.302059 1.4863e-06
16:63007117 A G 0.450803 -8.8330e-06
16:63019987 A G 0.089953 7.0830e-05
16:63020745 T C 0.090407 9.6890e-05
16:63021174 A C 0.180181 -7.2525e-05
16:63039689 C T 1.555442 -7.4424e-05
16:63045512 T G 0.040040 3.2124e-05
16:63056862 C A 0.029721 1.2761e-05
16:63063536 C A 0.027913 2.5219e-05
16:63070529 A G 0.047070 2.4922e-05
16:63082606 C T 0.331943 2.3406e-05
16:63085190 C T 1.331966 1.6173e-06
16:63099849 T C 0.053136 4.4496e-06
16:63103583 T C 1.631575 -8.7949e-05
16:63104995 G A 0.067882 -4.3091e-05
16:63114298 G T 1.871462 -1.7831e-05
16:63118386 G T 1.537010 -2.9538e-05
16:63125267 A C 1.179104 -3.1940e-05
16:63137088 G A 1.535598 2.6492e-05
16:63138574 A G 1.475185 -3.0383e-05
16:63142125 T C 0.020429 1.9880e-05
16:63144368 G T 0.068135 -6.2487e-05
16:63149721 G A 0.273386 -4.7079e-05
16:63177899 A G 0.438219 6.6052e-07
16:63180815 A G 0.118317 -4.1673e-05
16:63187480 G A 0.542729 -1.4857e-05
16:63190502 G A 0.024288 1.9467e-05
16:63198162 T C 0.516753 -3.4049e-06
16:63210376 G A 0.725874 -6.9001e-06
16:63219420 A G 0.676350 -2.2915e-06
16:63223848 G A 0.040822 1.7372e-05
16:63225217 G A 0.279511 -6.4000e-05
16:63228486 T G 0.046908 -2.2185e-05
16:63228691 A C 0.047764 -5.4187e-06
16:63240983 C T 0.043113 -1.3821e-05
16:63241267 G A 0.625460 1.5889e-05
16:63260337 G A 0.028397 6.4841e-05
16:63264786 T A 0.049394 -6.2545e-05
16:63271965 T C 0.035781 1.7763e-05
16:63278033 G T 0.044217 2.7259e-05
16:63283562 A C 0.046651 -1.5564e-05
16:63285758 G C 0.109888 5.4465e-05
16:63299207 A C 0.048407 -1.2932e-05
16:63302433 T C 0.033311 -1.3454e-05
16:63306627 A G 0.057232 5.5674e-05
16:63321857 A G 0.201094 4.1892e-05
16:63325137 T C 0.038534 -6.5254e-05
16:63326826 T C 1.475035 7.7302e-06
16:63333553 C T 0.104474 6.9906e-05
16:63342926 A G 0.034999 1.3841e-05
16:63343661 T C 0.064535 -2.5044e-05
16:63344732 A G 0.202885 -1.0105e-05
16:63351971 C T 0.426622 -2.2898e-05
16:63352436 A G 0.042760 -3.6982e-05
16:63357209 G A 0.065064 -4.9660e-05
16:63360933 G A 0.029179 1.0234e-04
16:63362378 T C 0.609286 -4.1353e-05
16:63362407 T C 0.031740 4.0093e-05
16:63366859 C T 0.037122 -3.1368e-06
16:63368073 C T 0.204155 3.0665e-05
16:63370598 A G 0.095208 -1.2388e-05
16:63371430 G A 1.429627 -5.8442e-06
16:63389186 T G 0.200704 4.7702e-05
16:63391295 C A 0.047135 2.1855e-04
16:63397373 T C 0.070978 -8.8951e-05
16:63399750 G A 0.891533 -1.7034e-06
16:63401297 C T 0.158068 1.8187e-05
16:63411101 A G 0.080680 -3.7213e-05
16:63412297 A G 0.413564 1.6908e-05
16:63419178 G A 0.062744 -7.5879e-07
16:63420338 A G 0.031386 7.3284e-05
16:63420389 A G 0.488002 4.0333e-06
16:63421172 A G 0.116130 2.4452e-04
16:63428780 C T 0.708989 1.6818e-05
16:63437828 G C 0.023626 8.6344e-06
16:63440502 A G 0.053321 -6.3459e-05
16:63461623 A G 0.031497 -8.4835e-07
16:63466001 A C 0.056304 -9.0435e-05
16:63466159 T C 0.049144 3.0273e-06
16:63490462 A G 0.090608 7.4120e-06
16:63491103 G A 0.152193 -2.8271e-05
16:63492589 A G 0.122738 1.2764e-04
16:63509865 A C 0.574962 -3.5175e-05
16:63519286 G A 0.028290 -1.0346e-05
16:63522684 A G 0.528295 1.8112e-05
16:63525531 G A 1.950311 -6.0916e-05
16:63526677 G A 0.091634 -8.5157e-05
16:63534706 A G 0.161934 -1.2518e-04
16:63542199 C A 0.062286 4.8917e-05
16:63545957 A G 0.032931 -5.1378e-06
16:63565559 A G 1.165400 -1.8465e-05
16:63565863 C G 0.113066 1.7550e-05
16:63568920 A G 0.188656 1.7720e-05
16:63574006 G C 0.052085 4.3117e-05
16:63590630 G T 0.858099 7.7597e-06
16:63592887 A G 0.306821 -3.3984e-05
16:63593478 T C 0.076311 3.3168e-05
16:63597377 T G 0.022396 2.9866e-05
16:63604615 T C 0.270433 -3.2695e-05
16:63617749 C T 0.071540 1.4357e-07
16:63619552 C T 0.038576 -2.5614e-05
16:63621646 G A 1.401558 -5.3087e-06
16:63644376 C T 0.209883 -3.1695e-05
16:63645859 G A 0.035538 3.9559e-05
16:63658675 T C 0.039248 -2.4302e-05
16:63661638 G A 0.273552 -7.1499e-05
16:63663272 G A 1.912413 9.6195e-06
16:63666617 T C 0.045681 2.3123e-05
16:63672806 A G 0.224333 -1.7446e-05
16:63674735 A G 0.039696 -1.2556e-04
16:63675771 T G 0.098226 2.1680e-05
16:63679335 C T 0.806586 -3.6570e-06
16:63688705 A G 1.504098 1.7488e-05
16:63689602 C T 0.583353 4.6003e-06
16:63689966 A G 0.031766 8.9244e-06
16:63695262 C T 0.046768 5.0946e-05
16:63699511 T C 1.083137 1.5938e-05
16:63704184 C G 0.067495 -1.2855e-04
16:63704573 A C 0.050436 -4.9367e-05
16:63725576 C T 0.080339 -9.4078e-06
16:63726110 A G 1.341992 -7.1218e-06
16:63734983 A G 0.088732 3.8682e-05
16:63736556 C T 0.335984 -5.4793e-05
16:63743688 G C 0.060296 6.7898e-06
16:63748311 G C 0.066622 3.4866e-06
16:63750480 A C 0.065425 -2.3297e-05
16:63758668 T G 0.273490 -3.3409e-05
16:63766681 T C 0.691021 -1.3612e-05
16:63767507 G A 0.032071 -2.2564e-05
16:63770975 C T 0.123799 2.0708e-05
16:63775627 T C 0.060884 -9.8353e-05
16:63777598 G T 0.092338 -5.0880e-05
16:63778407 C T 1.883007 4.3273e-05
16:63779157 G A 0.278709 3.4265e-05
16:63788921 T G 1.326302 -4.3819e-05
16:63798095 C T 0.225538 -2.4651e-05
16:63804355 A G 0.321015 -2.7793e-05
16:63809121 G A 0.522735 -7.1792e-05
16:63811855 C T 0.874253 -1.1103e-04
16:63834973 C T 0.049238 1.6361e-05
16:63837421 T C 0.939567 -1.2638e-05
16:63837914 G A 1.376640 -9.7233e-06
16:63846528 T C 0.023785 5.6589e-06
16:63856286 T G 0.054697 6.4426e-05
16:63859115 T C 0.055454 1.2484e-05
16:63867082 T C 0.114854 4.7725e-05
16:63868764 A G 1.080949 -4.9786e-05
16:63874907 A G 0.076710 1.6259e-07
16:63876956 C G 0.035525 3.9244e-05
16:63881329 A G 1.142261 -7.5017e-05
16:63885474 A G 0.045061 4.2696e-05
16:63886973 G A 0.287671 8.9948e-06
16:63888160 A G 0.086710 -3.2011e-04
16:63894971 A G 0.050757 5.1912e-06
16:63904618 C T 0.031007 2.5159e-05
16:63904694 T C 0.381924 -5.1352e-04
16:63918568 C T 1.495824 -3.2906e-04
16:63928335 C T 0.059969 -1.1682e-05
16:63935886 G A 0.405732 -2.3731e-05
16:63948429 T C 0.619121 1.2262e-04
16:63950665 A G 0.056655 5.8166e-05
16:63955447 A G 0.826716 -1.3163e-05
16:63957163 T C 0.033383 1.7430e-05
16:63961491 T C 0.075379 1.9118e-05
16:63962914 A G 0.111508 1.1779e-04
16:63963023 C T 1.148078 1.2542e-06
16:63964145 G A 0.071027 -1.2762e-04
16:63967083 T C 0.031497 3.4746e-05
16:63968407 C T 0.035129 -7.2126e-06
16:63990136 A G 0.121901 -4.6086e-06
16:63991874 G A 0.368721 -1.2388e-04
16:63994180 T C 0.305110 4.7180e-05
16:63994845 C G 0.047807 1.2400e-05
16:63996813 G C 0.056431 -8.4161e-05
16:63997575 C T 1.329204 -1.0641e-06
16:64004302 A G 0.027670 8.3715e-06
16:64008397 T C 0.357607 -4.0792e-05
16:64010714 C T 0.039621 2.3352e-05
16:64017039 C T 0.085960 5.9911e-05
16:64022203 A C 0.058959 -2.2207e-06
16:64031528 G A 0.056048 -2.1012e-06
16:64037037 A G 0.054460 -1.1313e-05
16:64045606 G A 0.124789 -1.2235e-05
16:64053618 C T 0.131820 -2.6238e-05
16:64064286 T C 1.747750 -1.7314e-05
16:64069540 C A 0.284062 2.4401e-05
16:64072486 T C 0.270228 -1.1258e-04
16:64072858 T C 0.128486 -5.4176e-06
16:64077183 A G 0.027044 -2.5645e-05
16:64085429 T C 0.472267 -1.7436e-05
16:64091523 T C 0.094698 -5.1123e-04
16:64097356 T C 0.170084 -6.0057e-06
16:64106790 C A 0.056755 -5.7966e-05
16:64110430 A G 0.129385 -2.3146e-05
16:64115275 G A 0.055428 1.0907e-05
16:64119259 G A 0.074539 -2.5100e-05
16:64119872 T C 0.902994 -1.9387e-05
16:64121429 C T 0.332161 -1.0583e-04
16:64125224 C T 1.040283 -8.7600e-09
16:64129036 G C 0.086632 6.6322e-05
16:64133048 C G 0.043204 -2.6220e-06
16:64133763 C T 0.061462 -4.8347e-05
16:64133993 A G 0.068284 -6.5353e-06
16:64144546 T C 0.256207 3.0907e-05
16:64150446 C T 0.036742 -2.1764e-05
16:64155617 C T 0.072325 4.3931e-05
16:64168356 G A 0.057875 1.8138e-05
16:64169257 C A 0.183959 1.0087e-05
16:64175688 T G 0.414096 8.1159e-05
16:64187860 C G 0.130278 -2.8771e-06
16:64195884 T G 0.500966 -9.9918e-05
16:64196639 C T 0.802467 -7.5195e-05
16:64196917 T C 0.247102 -2.0564e-05
16:64197044 C T 0.564608 -9.4436e-05
16:64197727 A C 0.074324 8.0078e-05
16:64198889 G A 0.242993 -4.3352e-06
16:64199108 T C 0.211016 -1.0266e-05
16:64214629 G T 0.957909 -4.3156e-05
16:64221572 G A 0.057401 -3.2791e-05
16:64226034 G C 0.039472 -4.9284e-06
16:64226202 C A 0.728886 -4.5456e-05
16:64226236 T C 0.271173 -5.8864e-06
16:64228708 A G 0.429585 -1.0134e-04
16:64230504 G A 0.287632 -9.8691e-06
16:64234454 T C 0.163998 3.4417e-05
16:64238737 A G 0.079411 -8.3427e-05
16:64246155 A G 0.189289 -6.1546e-05
16:64247568 C G 0.069031 -6.2662e-05
16:64250309 G A 0.021708 1.1243e-04
16:64260158 A G 0.955394 -7.1131e-05
16:64269116 C T 0.073088 1.4131e-04
16:64272889 T C 1.189302 -6.7564e-05
16:64273093 A G 0.212503 -1.4942e-04
16:64278412 A G 0.024801 3.1851e-05
16:64290377 T C 0.236862 -8.3220e-06
16:64296852 C T 1.211980 -9.0954e-05
16:64297886 C G 0.041328 4.1813e-05
16:64301745 T G 0.924747 -3.0258e-05
16:64306630 A C 0.094549 -5.4585e-05
16:64313045 C T 0.239316 -1.0040e-04
16:64313805 T C 1.556186 9.2804e-06
16:64315134 G A 0.062017 -7.3085e-05
16:64337722 T C 0.288969 -3.2678e-05
16:64338479 A G 0.078904 -2.4932e-04
16:64340290 A G 0.624087 8.7676e-05
16:64340712 A G 0.146166 -1.8185e-05
16:64342614 A C 0.076373 -2.1691e-05
16:64343472 T G 0.100966 1.1981e-05
16:64347151 A G 0.636985 7.9896e-05
16:64347592 A G 0.031016 -4.9095e-05
16:64361647 A G 0.054178 -4.7929e-05
16:64381504 A G 0.129515 3.1720e-05
16:64392097 G A 0.112199 1.4544e-05
16:64404823 A G 0.084773 -1.7057e-05
16:64407348 G A 0.028478 6.2362e-05
16:64409161 A G 0.132991 4.3255e-05
16:64417411 A G 0.089122 2.2152e-04
16:64424276 A C 0.807618 -4.5345e-05
16:64425626 C G 1.169363 -7.0851e-05
16:64434561 A G 0.336851 -2.7197e-05
16:64435407 A G 0.221000 -3.7513e-05
16:64452755 A G 0.054055 -2.2751e-05
16:64458354 T C 0.038498 1.5491e-04
16:64480720 G A 0.176163 -3.3285e-05
16:64492544 A G 0.075055 8.0127e-05
16:64492581 A G 1.050147 -1.1674e-04
16:64498279 A G 0.492845 5.2222e-06
16:64509543 T G 0.061783 -1.1905e-04
16:64519086 G A 0.135435 -2.5019e-05
16:64523200 G A 0.095746 4.1597e-05
16:64548582 G C 1.774544 -9.4606e-06
16:64554640 A G 0.141495 -1.4807e-05
16:64567029 G T 0.069716 -1.5315e-05
16:64569785 T C 0.549402 -1.0444e-05
16:64580864 A C 0.076119 1.2314e-05
16:64581724 T C 0.069582 -7.8618e-05
16:64582611 A G 0.644580 -4.0829e-05
16:64587243 T C 0.078625 2.6259e-05
16:64597620 C T 0.160110 -3.1391e-05
16:64598162 C T 1.201318 -1.0171e-04
16:64602101 A G 0.046917 -9.8647e-06
16:64605847 C A 1.959642 -4.2161e-06
16:64624011 C A 0.034249 -5.6890e-05
16:64624389 A G 0.055898 -1.0635e-04
16:64631646 A G 0.112050 -2.4444e-05
16:64648787 C T 0.048654 -1.4135e-05
16:64664825 T C 0.140216 -2.9874e-05
16:64667645 T C 1.124442 -5.8367e-05
16:64671582 G T 0.095565 4.4948e-05
16:64672953 G A 0.593723 -4.6673e-05
16:64680642 G A 0.067943 -5.4307e-05
16:64682878 T C 0.048530 -2.5513e-05
16:64705933 T G 0.998075 -1.3900e-04
16:64707204 T C 0.284224 -8.3815e-05
16:64710643 C T 0.081735 2.2126e-05
16:64710686 A G 0.077616 1.8309e-05
16:64716180 G A 0.053321 -8.2076e-06
16:64719203 A G 0.547922 -1.8136e-05
16:64719587 G A 0.023658 5.4463e-05
16:64720556 C A 1.647755 1.6943e-05
16:64722315 C T 1.509184 5.2344e-05
16:64733539 C T 0.033431 -1.3032e-04
16:64737227 A G 0.062452 -2.0295e-04
16:64739978 T C 0.027092 1.3841e-05
16:64742838 T C 0.988877 4.7670e-05
16:64763062 T A 0.037654 1.0653e-05
16:64773893 G A 1.974044 -5.7302e-05
16:64781574 C A 0.350392 -1.6388e-05
16:64791991 A G 0.052971 -2.4970e-04
16:64798454 G A 1.101446 8.6004e-05
16:64798731 A G 0.698388 6.3518e-04
16:64799308 G A 0.038112 1.8826e-05
16:64802714 A G 0.034587 -2.1819e-04
16:64802900 C T 0.022613 -9.6080e-05
16:64831307 T C 0.026086 -9.1205e-06
16:64832085 A G 0.039981 -2.2355e-06
16:64842276 C T 0.045921 8.9551e-06
16:64847642 A G 0.465856 1.7240e-05
16:64863761 C T 0.812564 4.2573e-05
16:64864185 G A 1.962378 -2.7772e-05
16:64870834 G A 1.830562 2.4040e-05
16:64872206 G A 0.377994 -8.9772e-07
16:64874485 C A 0.544507 1.7772e-06
16:64876684 G A 0.032487 -4.9286e-05
16:64881818 G A 0.044032 2.7023e-05
16:64887751 G A 0.048388 9.9667e-05
16:64888776 G A 0.336536 -1.9668e-05
16:64889164 C T 0.026596 1.1685e-05
16:64893952 T G 0.030818 -3.6568e-05
16:64898157 T C 0.851611 -1.1878e-05
16:64898610 A C 0.155536 -2.8161e-05
16:64900561 T C 0.047554 7.8026e-05
16:64900615 A C 0.278671 1.1993e-05
16:64900712 A G 0.051698 1.0405e-05
16:64902160 T C 0.079686 6.3050e-05
16:64904722 G T 0.078317 -2.5776e-05
16:64905514 A G 0.682666 -6.9943e-05
16:64907479 A G 0.039666 1.7950e-05
16:64913726 C T 0.175611 1.1728e-05
16:64916648 T G 0.675866 8.9631e-06
16:64920476 C T 0.526474 -8.5496e-06
16:64920770 A G 1.751570 -4.4135e-05
16:64925114 C T 0.082539 1.6519e-05
16:64925495 G A 0.036414 -5.9054e-05
16:64927821 C T 0.335870 -4.8299e-06
16:64931381 G A 0.070400 -2.8036e-05
16:64935223 C T 0.064532 2.7663e-05
16:64937273 C G 0.036275 3.9678e-06
16:64938171 T C 0.029260 2.4478e-05
16:64941585 A G 0.059190 3.2216e-05
16:64955053 C T 0.032931 -1.3525e-04
16:64959994 T C 0.570120 5.9314e-05
16:64984965 C T 0.037070 -1.2587e-05
16:65002182 A G 0.143556 -1.0062e-04
16:65016165 G C 0.046434 -2.8128e-05
16:65017692 G A 0.139976 -6.7854e-06
16:65022234 T C 0.221951 1.0727e-05
16:65024526 T C 0.029458 3.0240e-06
16:65025718 A G 0.720083 3.1859e-05
16:65035239 T C 0.085237 2.3689e-05
16:65040328 T G 0.685480 -3.6967e-05
16:65047335 C G 0.908243 -2.6633e-05
16:65051121 T C 0.140651 4.4652e-05
16:65063942 A G 0.287973 -7.3182e-05
16:65066996 T C 1.806735 -5.2097e-05
16:65069968 C T 0.046398 -1.0453e-05
16:65076670 T C 0.047089 1.3946e-04
16:65086581 T C 0.720570 3.3266e-05
16:65088804 T C 0.138986 -6.5934e-06
16:65113651 T C 0.045126 -2.3681e-05
16:65121878 T C 0.805930 -2.7481e-05
16:65124380 T G 1.690628 -1.5992e-04
16:65127406 T C 0.077119 1.8637e-05
16:65128458 G T 0.229796 -8.3242e-05
16:65133559 G A 0.044804 -1.1917e-05
16:65135115 G C 0.797102 -3.9448e-05
16:65135169 A C 0.026339 1.4403e-05
16:65139396 G A 0.626443 3.4825e-05
16:65140031 G T 0.029530 -4.1510e-05
16:65140495 T C 0.203509 -7.9771e-05
16:65141829 A G 0.392645 6.6656e-06
16:65150092 A G 1.733086 -5.6549e-06
16:65150301 T C 0.517626 -7.7921e-06
16:65158107 C T 1.356098 -9.7465e-06
16:65160012 C T 0.185787 -3.7592e-05
16:65160245 G A 0.020448 9.2594e-06
16:65164397 T C 0.068599 1.5422e-06
16:65168500 A G 0.242662 -1.9719e-04
16:65179870 G T 0.419952 1.8655e-05
16:65182545 A G 0.221084 2.4872e-05
16:65183442 T C 0.060339 -1.4144e-06
16:65190902 A G 0.099508 5.4538e-05
16:65193896 C T 0.028452 -7.3585e-06
16:65195794 T C 0.062309 4.4336e-05
16:65197190 C T 0.131820 -3.2363e-05
16:65198363 G T 1.212587 2.0350e-05
16:65209221 C G 0.041721 -2.4194e-04
16:65210039 A G 0.730203 3.5035e-05
16:65213149 A G 0.168007 9.7484e-06
16:65220428 A G 1.688684 3.9373e-05
16:65221633 A C 1.857083 5.3712e-05
16:65223036 G T 0.400282 3.7741e-05
16:65230144 C T 0.105114 9.8933e-05
16:65231887 T C 0.128084 4.1234e-05
16:65234493 G A 0.186913 -8.3685e-05
16:65236099 C A 0.062205 3.4323e-05
16:65237816 C A 0.054110 2.4049e-05
16:65237945 G A 1.401146 2.5772e-05
16:65239243 A G 0.268579 1.2029e-04
16:65239676 T C 0.805352 2.9831e-05
16:65256458 G A 1.876239 -1.8004e-05
16:65261087 C T 0.187514 -3.8825e-05
16:65269277 C A 1.474078 9.4433e-06
16:65278486 G A 0.062513 2.4676e-05
16:65278804 T C 0.174832 2.3170e-04
16:65279257 C T 1.144663 4.9227e-05
16:65280695 C G 0.127704 -6.5461e-05
16:65283866 C T 0.036300 3.0375e-05
16:65285191 C T 0.099099 -1.6098e-04
16:65289243 G A 0.813356 -7.3563e-05
16:65291388 C T 0.270637 1.1670e-05
16:65291904 T C 0.054714 1.5469e-04
16:65301183 T G 0.125701 3.5000e-05
16:65302294 G A 0.237787 9.6009e-07
16:65305510 A C 0.048784 1.0833e-04
16:65305863 C T 0.093400 1.4301e-05
16:65306262 A G 0.696655 6.4876e-05
16:65306450 T C 1.776442 1.2019e-05
16:65307434 G A 0.162859 -6.0244e-06
16:65308324 T C 0.269579 1.3261e-05
16:65316618 T C 0.073098 1.8109e-05
16:65319781 C A 0.751239 3.2591e-06
16:65326487 G A 0.049705 4.2792e-06
16:65326611 A G 0.055259 -8.0598e-05
16:65332430 A C 0.032422 3.5232e-05
16:65336600 G A 1.699317 -8.2168e-05
16:65340810 C T 0.110317 3.9333e-05
16:65362881 G A 0.039501 7.2157e-05
16:65364181 G T 0.665678 1.5575e-05
16:65367533 A G 0.063464 3.5240e-05
16:65376790 C G 0.116399 7.1674e-05
16:65377544 G A 0.159545 1.2374e-05
16:65380954 A G 0.136075 -1.0803e-05
16:65381825 T C 0.034571 -1.7007e-04
16:65384121 A C 0.057966 -4.4932e-05
16:65399827 G A 1.469297 -6.9391e-06
16:65405474 C T 0.031244 -5.0901e-05
16:65406708 C T 1.677100 5.8811e-06
16:65408635 A G 0.058131 9.5561e-05
16:65411775 G A 0.031435 -2.6170e-05
16:65421739 C T 0.492254 7.7805e-05
16:65426205 T C 0.043977 3.7235e-05
16:65430388 C T 0.569006 -6.5554e-05
16:65435197 A C 0.077401 7.0352e-05
16:65444515 T C 0.429572 -1.9655e-05
16:65448079 G T 0.374034 -3.1932e-05
16:65449479 T C 0.135075 -2.0852e-05
16:65451502 C A 0.149902 3.3637e-05
16:65460610 A G 0.530314 -2.0453e-05
16:65461664 C A 0.033960 7.5194e-05
16:65462670 A G 0.050423 -9.9205e-05
16:65465847 G A 0.022733 -1.9505e-05
16:65470737 T C 0.048066 -8.8545e-05
16:65474856 G C 0.115886 -2.4054e-05
16:65479820 G T 0.041318 -4.8188e-05
16:65482058 G T 0.357705 1.4681e-05
16:65485509 A G 0.351853 1.5982e-05
16:65485523 G A 0.077544 8.7330e-06
16:65485787 A G 1.440517 -3.0508e-05
16:65487264 T C 0.049355 -6.3045e-05
16:65489516 A G 0.040371 -6.3148e-05
16:65492038 A G 0.039264 7.8350e-05
16:65494652 G A 0.099901 -1.8082e-04
16:65494951 A G 0.023856 -9.1742e-06
16:65500741 T C 0.110109 -1.1880e-04
16:65503265 C A 0.066716 -3.7331e-05
16:65513221 T G 0.155780 -7.2776e-05
16:65522001 A G 0.049540 5.0049e-05
16:65522538 G A 0.103757 -8.4730e-05
16:65522635 C T 0.104701 -1.0020e-04
16:65522923 G A 1.557828 -8.5728e-05
16:65523953 T C 0.021000 -1.1282e-05
16:65524419 A G 0.027706 -3.8682e-05
16:65524538 G A 0.051692 -7.1154e-05
16:65531485 T A 0.131430 -2.9561e-05
16:65537657 T C 1.936786 4.6829e-05
16:65538017 T C 0.763489 -2.4824e-05
16:65539808 G A 0.469706 1.2807e-05
16:65540229 C T 0.062598 -5.9902e-05
16:65540422 A G 0.203862 5.7749e-05
16:65540799 T G 0.763800 -3.1519e-05
16:65548418 T C 0.299148 5.2635e-05
16:65550897 G A 1.238008 -1.8055e-05
16:65551129 A C 1.181567 8.8577e-06
16:65554661 C T 0.053224 -2.1005e-04
16:65559407 T C 1.885714 -9.9525e-06
16:65567341 G A 0.067181 2.1482e-06
16:65568218 A G 0.031698 -2.1793e-04
16:65568267 T A 0.047524 3.3001e-05
16:65573296 G A 0.031166 3.9568e-05
16:65577453 G A 0.650325 5.0088e-05
16:65582579 T G 0.188010 -5.0729e-06
16:65594954 C T 0.033616 -2.1740e-05
16:65595639 A G 1.414979 -5.3852e-06
16:65601347 T C 1.672121 3.0952e-07
16:65606944 A C 0.702300 1.7884e-05
16:65634781 G A 0.180097 2.8347e-05
16:65644506 G A 0.072987 -1.0033e-05
16:65644973 A G 0.021435 -1.0109e-04
16:65645606 A G 0.051286 3.9802e-05
16:65645724 A G 0.329450 8.5224e-06
16:65664082 C T 0.196819 -7.7843e-06
16:65671408 T C 0.030851 -3.1128e-06
16:65676733 T C 0.616229 1.0007e-05
16:65695306 A G 0.046963 -2.5154e-05
16:65697530 A G 0.505857 1.0462e-05
16:65700767 C T 0.092215 8.2114e-06
16:65710913 A G 0.035953 -5.6125e-05
16:65732916 G A 0.496415 -4.4734e-05
16:65739248 A G 0.058430 -1.5128e-05
16:65747109 T C 0.157610 1.2102e-04
16:65748199 A G 0.418731 -9.1339e-05
16:65748264 C T 0.466168 4.0695e-05
16:65762809 C T 0.024492 -1.9252e-04
16:65764709 T C 0.043178 -1.3335e-05
16:65779623 T C 0.027829 -2.4485e-05
16:65779821 A T 0.789682 2.6782e-05
16:65780189 A G 0.024382 -1.8710e-04
16:65782941 C A 0.177598 -1.4373e-04
16:65785316 T C 0.041380 5.0951e-05
16:65791452 C T 0.263662 -9.0591e-06
16:65791575 G A 0.062757 -2.2224e-05
16:65797029 A G 0.042549 -6.2271e-05
16:65797622 T C 0.171424 -8.7252e-05
16:65801563 C A 0.149574 8.3086e-05
16:65801757 G A 0.071348 -6.1045e-05
16:65805784 T G 0.556961 3.2686e-05
16:65813428 G A 1.750502 -3.6318e-05
16:65819159 G A 0.048014 -3.2882e-05
16:65820453 T C 0.916136 2.0618e-05
16:65821359 G C 0.021373 1.1149e-04
16:65828999 A G 0.020770 -9.9424e-05
16:65831621 T G 0.022655 -4.6932e-05
16:65833809 T C 0.091186 4.9035e-06
16:65840860 A G 0.678810 3.2336e-05
16:65842361 C G 0.225450 1.5952e-05
16:65845639 C T 0.244279 8.7074e-05
16:65846181 T C 0.130606 -1.4546e-05
16:65854057 A G 0.053795 3.4166e-07
16:65854889 C T 0.049654 -1.3906e-05
16:65856443 C T 0.800247 -2.2876e-05
16:65865946 A G 1.821399 6.2752e-06
16:65865992 A G 0.066986 -6.5341e-05
16:65867720 C A 0.096681 -1.2504e-05
16:65880633 T C 0.050971 -6.5273e-05
16:65881380 C T 1.080404 -1.1364e-05
16:65882877 G A 0.024376 -5.4461e-05
16:65884735 C T 0.271024 -1.1234e-06
16:65886067 C T 0.326123 9.6528e-06
16:65886453 A C 0.082283 -1.6369e-05
16:65888516 A G 1.843954 -8.7062e-05
16:65891847 G A 0.860040 -2.3310e-05
16:65892754 C T 1.149077 -2.6005e-05
16:65892851 A G 0.021230 2.4707e-05
16:65893350 T C 0.071137 -1.5483e-05
16:65894789 C T 0.197196 -7.9670e-06
16:65897016 C T 1.651371 -4.7741e-05
16:65897552 C G 0.984521 5.5970e-06
16:65902516 G A 0.266431 2.2053e-05
16:65903866 A G 0.587221 -1.9026e-05
16:65904741 G A 0.231588 1.7314e-04
16:65904987 T C 0.461111 1.8415e-04
16:65905297 A G 0.501579 -4.6682e-05
16:65906579 C T 0.903173 -6.5943e-05
16:65908562 C T 0.535929 -2.9397e-05
16:65908727 T C 0.037722 2.9380e-05
16:65909898 T C 0.042565 1.3815e-04
16:65910358 G A 0.185975 -2.8842e-05
16:65913331 T C 1.015959 -1.6949e-05
16:65915458 C T 0.173638 -1.9258e-06
16:65916025 G A 0.312718 -2.1145e-06
16:65916225 C T 0.042974 1.1653e-04
16:65919524 C A 0.077768 -1.0327e-04
16:65921863 T G 0.158331 -4.7631e-05
16:65924518 A G 0.142833 5.0015e-05
16:65925631 C T 0.144566 -3.5896e-05
16:65927336 C T 1.926604 -5.8477e-06
16:65933241 C A 0.116886 -1.2895e-05
16:65935158 T C 0.163969 1.7972e-05
16:65937524 T G 1.205742 -7.5224e-07
16:65938609 G T 0.389961 1.5545e-05
16:65938636 C T 0.236804 4.4767e-05
16:65939689 G A 0.033379 -3.0162e-05
16:65941187 C T 0.053769 -1.1023e-04
16:65957870 G C 0.035752 -9.7372e-06
16:65966379 A G 0.091115 2.1965e-05
16:65966429 A G 1.201889 -2.8090e-06
16:65967890 C T 1.022973 -1.6554e-05
16:65974665 T C 0.049157 4.3996e-05
16:65976750 T C 0.276541 4.7610e-05
16:65978616 T G 0.943297 4.1185e-05
16:65978807 T C 0.072153 -4.0279e-05
16:65983470 T G 0.070796 -2.6792e-05
16:65984930 C T 0.185673 1.2917e-04
16:65985376 A G 0.720781 -2.4422e-06
16:65987872 A G 0.036888 5.9696e-05
16:65995651 C T 0.039102 1.1169e-04
16:65996588 T G 0.483763 1.6786e-05
16:65997197 A G 0.056940 2.7716e-05
16:66000811 G C 0.113777 -1.3863e-04
16:66001124 A G 0.108827 -3.8681e-05
16:66001886 G C 0.049881 1.6834e-05
16:66020279 C A 0.127668 -5.2658e-05
16:66025717 T G 1.013204 2.0429e-05
16:66026153 C T 0.634048 1.0889e-05
16:66030908 A G 0.062971 4.9365e-05
16:66033032 G A 0.320628 -2.5569e-05
16:66033810 C A 0.953420 -8.3717e-06
16:66034648 C T 1.928950 -1.1744e-05
16:66041259 G C 0.084912 1.9591e-04
16:66047279 C T 0.039293 5.2447e-05
16:66047892 T C 0.101845 -5.4940e-05
16:66050397 C T 1.009601 4.9319e-05
16:66051710 A G 0.696581 8.9279e-05
16:66053319 C T 0.236651 1.1987e-05
16:66054665 C T 1.907869 1.7639e-06
16:66056788 T C 0.261630 -3.4352e-05
16:66062381 A G 1.072124 -1.7412e-05
16:66064910 T C 1.768549 -2.6277e-05
16:66070613 G A 0.273169 -2.6374e-07
16:66075186 A G 0.148100 1.4793e-05
16:66076741 T C 0.033366 3.0373e-05
16:66085026 A C 0.275266 5.7042e-05
16:66086813 G C 0.192012 3.7689e-06
16:66091516 A G 1.151697 1.1834e-05
16:66093488 T C 0.160898 8.7881e-06
16:66095182 A G 0.156634 -4.4345e-05
16:66097380 A G 0.032704 -2.5559e-05
16:66099102 G T 0.391623 -1.1159e-05
16:66100944 A G 0.026060 -1.0078e-05
16:66105763 G A 0.542985 5.7039e-05
16:66123611 G A 0.924481 2.7319e-05
16:66126856 T C 0.670592 6.5303e-05
16:66130308 C T 0.065116 -2.8894e-05
16:66132620 T C 0.552917 -8.3887e-06
16:66135869 T C 0.074126 -1.3566e-05
16:66138193 A G 0.276674 5.8621e-05
16:66139511 G C 0.807215 -2.8614e-05
16:66139574 A G 0.065503 -1.9798e-05
16:66139673 A G 0.090397 -3.7925e-05
16:66139945 C A 0.179935 -4.4405e-06
16:66140559 G A 0.453432 -6.8416e-06
16:66141709 C A 0.248865 1.6956e-05
16:66144144 G A 0.382937 2.2373e-05
16:66149808 G A 0.092653 -1.3713e-04
16:66153583 A G 0.035921 8.5627e-05
16:66154002 A G 0.109742 1.7163e-05
16:66154291 A G 0.100599 4.9897e-06
16:66161610 T C 0.025194 -8.5016e-06
16:66162229 A G 1.375374 -5.3168e-05
16:66162380 T C 0.148993 4.2550e-06
16:66163581 C T 0.046684 5.8281e-05
16:66170147 G T 0.080777 2.2407e-05
16:66173566 A G 0.059767 2.8586e-05
16:66191397 G A 0.248862 2.5664e-05
16:66191956 C T 1.572272 -6.1688e-05
16:66195296 T G 1.205427 -3.9549e-05
16:66197309 T G 0.082199 6.5521e-05
16:66202534 T C 0.076931 -2.0010e-05
16:66202769 A G 1.650196 -2.5254e-05
16:66209481 C T 0.032841 -1.7017e-04
16:66210396 C A 0.099940 3.6105e-05
16:66214115 T C 0.328142 5.8351e-05
16:66217586 G A 0.404963 3.2105e-05
16:66220598 T C 0.074195 2.3277e-06
16:66229217 G T 0.047687 3.4115e-05
16:66243171 G A 0.061468 2.5780e-05
16:66250191 A G 0.067638 -1.2732e-04
16:66260254 A C 0.466898 2.8292e-05
16:66265260 T G 0.077340 6.3972e-05
16:66267643 A G 1.825645 3.7438e-06
16:66268560 T C 0.430143 -2.2667e-05
16:66269404 A G 0.092150 7.3733e-05
16:66269895 G T 0.297937 2.4772e-05
16:66277846 T C 0.324445 4.8581e-06
16:66279208 G C 0.127623 4.0542e-05
16:66282156 C T 1.501806 -2.0076e-05
16:66284801 C G 0.181603 4.3393e-05
16:66285286 A G 0.688362 1.1328e-05
16:66285448 A G 0.066888 -2.2487e-05
16:66288158 C T 0.090706 7.1551e-06
16:66290665 T G 0.258904 -2.4451e-05
16:66292649 C T 0.076684 -1.6242e-05
16:66292957 C T 1.715344 -4.7368e-05
16:66294764 A G 1.336766 -2.0603e-05
16:66295260 G T 1.849923 -5.9891e-05
16:66295323 A C 0.062656 -7.9398e-05
16:66295694 T C 0.209075 2.2489e-06
16:66297052 A G 0.132677 2.3174e-05
16:66301117 C T 0.045246 -2.5006e-05
16:66306676 G A 0.290797 1.7818e-05
16:66310013 T C 0.030773 2.3041e-05
16:66329342 A C 0.080816 -9.2006e-05
16:66331015 A C 0.086954 -7.5083e-05
16:66331351 C T 0.179490 1.4058e-04
16:66342412 C T 0.113640 -9.3730e-05
16:66348812 C T 0.412740 -6.9168e-08
16:66355035 A C 0.251861 7.4381e-05
16:66355486 A G 0.036632 -1.1619e-04
16:66356676 G A 0.180201 -9.5255e-05
16:66359365 T G 0.133306 2.4127e-05
16:66361514 C T 0.035190 1.7809e-06
16:66363411 G A 0.203635 1.8633e-04
16:66363723 C A 0.192207 1.7689e-04
16:66372886 C T 0.268476 1.2387e-04
16:66375505 T C 1.934277 -7.1241e-05
16:66378703 C T 0.027410 -4.5052e-05
16:66380144 G A 0.049822 -2.6756e-05
16:66383230 G A 0.639420 -4.8400e-05
16:66384301 T C 0.041760 -6.3341e-06
16:66387498 T C 0.347260 -1.0970e-04
16:66391749 A C 0.030461 2.1846e-05
16:66394280 C T 0.835729 5.9470e-05
16:66398291 T C 0.245106 1.7824e-05
16:66398766 C T 1.090440 -1.4143e-04
16:66398845 A G 0.297830 1.2350e-05
16:66400476 G A 0.263883 -6.7118e-06
16:66400615 A G 0.091056 1.2129e-05
16:66402515 C T 0.909174 -1.5027e-06
16:66403200 T C 0.461364 1.6485e-05
16:66404379 C G 0.057518 -5.3567e-06
16:66410284 A G 0.111342 -7.8514e-05
16:66410935 G T 0.031221 -2.8752e-05
16:66411566 G A 0.340379 5.8331e-06
16:66411905 A C 0.031013 -3.3973e-05
16:66412124 G A 0.719161 1.8618e-05
16:66413195 A G 0.819290 -1.1802e-07
16:66414939 G A 0.284214 3.6406e-05
16:66415314 T C 1.320349 -1.3700e-05
16:66416482 A G 0.650803 -6.0760e-06
16:66432381 C T 0.209312 -4.6832e-05
16:66442974 C T 0.043191 1.2819e-04
16:66443438 A G 0.073185 -5.9909e-06
16:66444938 C T 0.050605 -1.7254e-05
16:66452616 G A 0.713949 -9.7761e-06
16:66455642 C G 0.333011 1.1390e-04
16:66458859 C T 0.311420 -8.1574e-05
16:66461927 A G 0.047255 -3.3445e-05
16:66463060 A G 0.342151 -1.1613e-04
16:66468943 A G 0.042065 -2.3037e-05
16:66470822 G A 0.246982 8.5616e-05
16:66476944 T C 0.995576 7.6019e-05
16:66485493 C T 1.330963 2.9504e-05
16:66486830 G A 0.057008 -5.9447e-05
16:66490610 A G 0.041107 4.2010e-05
16:66490916 G C 0.134579 -3.1884e-05
16:66492656 A G 0.189601 -7.1062e-05
16:66502118 C T 0.042523 3.0651e-05
16:66502257 C G 0.041296 -1.2076e-05
16:66518033 T A 0.254509 -1.2316e-05
16:66520785 A G 0.112955 -1.0843e-04
16:66524751 C T 1.926620 4.4083e-05
16:66527192 A G 0.111232 -1.3890e-05
16:66527680 T C 0.023285 -2.9556e-05
16:66551294 T C 0.192726 -4.9033e-05
16:66554984 A G 0.058781 4.0728e-05
16:66563089 T G 0.036122 3.9954e-05
16:66572828 A G 0.315539 1.8021e-05
16:66577715 T C 0.054068 8.3800e-05
16:66579214 A G 0.071066 -3.2901e-05
16:66585230 C T 0.047313 -2.9721e-05
16:66585710 G C 0.219887 -1.3113e-06
16:66588770 T C 0.887346 -5.4270e-06
16:66593067 C G 0.047667 -4.0210e-05
16:66600479 A G 0.226943 -8.3012e-07
16:66604604 A G 0.047239 -2.7148e-05
16:66613525 A G 0.168315 1.9674e-05
16:66614008 C T 0.213613 3.8828e-06
16:66614097 C G 0.049816 -5.0147e-05
16:66621639 A G 0.086840 1.2239e-06
16:66651845 T C 0.048404 -3.8035e-05
16:66653962 C A 0.088343 -2.7340e-05
16:66658130 A G 0.036528 -2.3297e-05
16:66667746 G T 0.036722 -9.9109e-05
16:66686694 A G 0.029968 -1.8741e-05
16:66688103 T C 0.122582 -3.0296e-05
16:66696454 T C 0.075623 2.3089e-05
16:66697811 T C 1.173969 1.2623e-05
16:66700820 A G 0.051825 6.7152e-06
16:66708481 G A 0.035093 -3.8449e-05
16:66713898 T C 0.047297 -2.5687e-06
16:66727123 G A 1.177296 8.7456e-06
16:66750040 T G 0.097548 2.7705e-05
16:66757448 C T 0.060446 -1.7565e-05
16:66761616 C T 0.034256 -3.5737e-05
16:66765585 G A 0.132566 1.5863e-05
16:66786276 C T 0.041344 -1.8478e-05
16:66792714 C T 0.658609 2.2638e-05
16:66798186 A G 0.166124 -2.8492e-05
16:66834568 T C 0.090975 1.1594e-05
16:66843363 G A 0.346098 3.3935e-05
16:66848660 C T 0.110628 -1.8911e-04
16:66853034 G A 0.691942 2.4169e-06
16:66858525 C T 0.033292 -2.8117e-05
16:66886777 T C 0.034074 -2.5243e-05
16:66889670 T C 0.953099 6.8769e-06
16:66909030 A G 0.166150 -2.2122e-05
16:66911898 G A 0.032548 2.3802e-05
16:66921264 G A 0.042273 -2.4749e-05
16:66925126 G A 0.028553 -4.9758e-05
16:66929373 C T 0.201538 5.9771e-05
16:66933184 G A 0.061130 -2.8079e-04
16:66934410 G A 0.053023 -1.0373e-05
16:66937578 A G 0.119846 -3.6429e-05
16:66939738 T C 0.136513 6.2651e-07
16:66944482 A G 0.204982 4.1942e-05
16:66945947 T C 0.032854 -3.0018e-05
16:66948130 A G 0.058631 5.5062e-05
16:66964545 G A 0.066243 -2.1714e-05
16:66967659 A G 0.055149 3.0733e-05
16:66969176 G C 0.160382 3.6252e-05
16:66971257 A G 0.118717 7.2455e-05
16:66973381 A G 0.281394 1.7327e-04
16:66975195 T C 0.034360 -3.7794e-06
16:66997756 C T 0.024337 1.3846e-05
16:66999370 G A 0.317613 1.9546e-04
16:67003618 T C 0.045583 -6.8990e-05
16:67006838 A G 0.103926 1.1241e-04
16:67010749 T C 0.124131 -6.5789e-05
16:67013084 T C 0.271088 6.7809e-05
16:67031481 G C 0.061513 1.0947e-05
16:67037035 G A 0.062526 2.5437e-04
16:67114330 A G 0.062701 2.3041e-04
16:67123841 G A 0.088632 4.5025e-05
16:67127496 C T 0.030643 6.2610e-05
16:67128148 G A 0.070141 -3.0014e-06
16:67135354 A G 0.139668 1.3862e-04
16:67136991 G A 0.091361 1.4808e-05
16:67144115 A G 0.063360 5.0807e-05
16:67171862 T C 0.047855 3.6952e-05
16:67174873 A G 0.033594 -4.8344e-06
16:67178973 T C 0.215349 8.0556e-05
16:67207933 T C 0.134533 7.4557e-05
16:67208109 C G 0.029137 -1.4788e-04
16:67213950 A G 0.059241 2.5157e-04
16:67225501 T C 0.134673 1.2325e-04
16:67230390 T C 0.032175 -2.0115e-05
16:67230422 T C 0.108158 -2.2996e-04
16:67233243 A G 0.061075 2.8154e-04
16:67233266 C A 0.822610 7.3095e-05
16:67235672 T C 0.119087 4.5825e-05
16:67241930 T C 0.065152 -7.9284e-06
16:67245855 A G 0.064022 1.3179e-06
16:67260418 C T 0.067362 -1.5985e-05
16:67268008 A G 0.079044 -3.4305e-05
16:67284945 A G 0.093312 5.5212e-05
16:67295020 T C 0.029994 5.4755e-05
16:67298163 G T 0.062744 2.0462e-04
16:67303539 C T 0.066888 6.5692e-05
16:67304915 G A 0.062598 2.0779e-04
16:67311618 G C 0.150970 -1.8075e-04
16:67316600 A G 0.799286 7.0441e-05
16:67318242 G A 0.214729 3.2108e-05
16:67319622 G A 0.073529 3.0327e-06
16:67319752 A G 0.371515 8.6978e-06
16:67320223 A G 0.147435 3.8097e-05
16:67320920 T C 0.140999 -1.9316e-05
16:67322118 C G 0.053471 1.5531e-04
16:67357900 T G 0.045333 1.5597e-04
16:67381383 C G 0.239290 4.2988e-05
16:67385250 T C 0.079858 4.4911e-05
16:67386349 G C 0.147925 3.0719e-05
16:67387817 C T 0.086340 -7.8119e-05
16:67390398 G A 0.163242 -2.9081e-05
16:67409180 A G 0.086529 -9.5750e-05
16:67416845 A G 0.088791 3.8182e-04
16:67418060 T C 0.020266 -6.3157e-05
16:67418957 G A 0.084922 -7.0031e-05
16:67420328 G C 1.821613 9.3568e-05
16:67420603 C T 0.692111 9.2143e-06
16:67421798 G A 0.076243 1.6625e-05
16:67434917 T C 0.058628 1.4118e-05
16:67435401 C A 0.045681 -3.7478e-05
16:67435558 A G 0.044623 -3.7173e-05
16:67443359 T C 0.046116 -4.1753e-05
16:67459459 C T 0.051890 -1.6388e-05
16:67471926 G C 0.155355 -6.3282e-05
16:67478976 T C 0.152330 -5.7837e-05
16:67488877 G A 0.141320 -1.5255e-05
16:67489313 A G 0.051549 -1.7307e-04
16:67498390 C G 0.104672 7.2195e-05
16:67499714 C T 0.085269 -6.9493e-05
16:67503807 A G 0.042198 1.2139e-05
16:67504682 T C 0.029088 8.7952e-05
16:67506115 T C 0.197257 1.5520e-06
16:67516945 T C 0.083205 -8.3604e-05
16:67538193 C T 0.085999 -8.8728e-05
16:67559336 A G 0.146377 4.1065e-05
16:67572534 A G 0.032003 -7.4802e-06
16:67578396 T C 0.080011 -1.9714e-06
16:67605125 A G 0.050413 7.2488e-05
16:67605794 T C 0.258378 -4.1548e-05
16:67623334 G T 0.086123 8.8322e-05
16:67636431 A G 0.022590 -4.2840e-05
16:67658146 A G 0.042185 -7.2706e-06
16:67660902 A G 0.087619 -7.0287e-05
16:67666095 G T 0.067739 6.1283e-05
16:67677001 T C 0.155426 1.2167e-05
16:67677877 C T 0.023405 3.9968e-05
16:67680806 A G 0.120466 7.9897e-06
16:67685900 T C 0.025577 -1.5437e-05
16:67689752 T C 0.099486 -1.9210e-04
16:67691668 G A 0.935069 2.7787e-05
16:67696365 A G 0.084123 -1.2172e-04
16:67697922 T C 0.056817 -1.7986e-05
16:67699054 A G 0.027865 8.1299e-06
16:67708897 G A 0.291124 -2.5895e-06
16:67727069 G A 0.598491 4.2806e-05
16:67738625 G C 0.052779 -1.9031e-05
16:67743424 A G 0.031646 -4.9464e-05
16:67764626 T G 0.092631 -7.6427e-05
16:67789229 C T 0.023016 2.5403e-05
16:67792439 T C 0.092351 -1.0472e-04
16:67824465 G A 0.062335 -2.6121e-05
16:67827734 T C 0.021945 8.6585e-06
16:67834585 A G 0.060488 -4.7806e-06
16:67847341 A G 0.091391 7.5865e-05
16:67850700 T C 0.548263 5.9364e-05
16:67863451 C T 0.871851 1.1149e-05
16:67865073 A G 0.097717 -1.5255e-04
16:67867739 T G 0.083773 -1.2870e-04
16:67881989 G T 0.041114 -8.0733e-06
16:67891074 C A 0.079956 5.1933e-05
16:67894626 C G 0.083143 -2.2135e-05
16:67902070 A G 0.222087 2.3827e-05
16:67909150 A G 0.137883 3.7954e-05
16:67911517 C T 0.329009 -4.1697e-05
16:67920049 A G 0.223136 1.9148e-05
16:67928042 A G 0.229884 3.7491e-06
16:67931112 T A 0.334988 7.9222e-06
16:67934780 T C 0.023090 1.5541e-05
16:67936863 A G 0.023798 1.2839e-04
16:67950613 T C 0.728227 1.2523e-05
16:67964203 C T 0.330314 -5.7423e-05
16:67971380 T C 0.083919 -1.0109e-04
16:67973953 A G 0.093254 -2.3444e-04
16:67976320 T A 0.069748 1.0590e-05
16:67991972 T C 0.135020 5.4430e-05
16:67997920 C T 0.241659 -5.1748e-06
16:67998850 A G 0.029445 6.4372e-05
16:68013471 C T 0.373180 -2.5582e-05
16:68017456 A G 0.045629 1.3295e-05
16:68024995 A G 0.279635 4.7814e-06
16:68055495 C G 0.260128 9.0074e-06
16:68060474 T C 0.197485 -3.6330e-05
16:68100461 T C 0.902423 -9.3881e-06
16:68105474 C A 0.351528 -5.0613e-05
16:68106900 G T 0.041403 2.2760e-05
16:68108898 T C 0.023662 -1.5570e-05
16:68120057 C T 0.020640 -9.7694e-05
16:68123086 T G 0.029971 2.6996e-05
16:68153382 C G 0.346351 -7.4316e-05
16:68153492 G A 0.066512 8.4680e-06
16:68165961 C G 0.060913 -1.4133e-05
16:68185160 A G 0.321755 -9.0081e-05
16:68206844 A G 0.255561 -5.9090e-06
16:68211763 G A 0.037524 3.8084e-05
16:68218336 A G 0.902514 -1.1530e-05
16:68225515 A G 0.200880 -2.9844e-05
16:68227973 C T 0.091384 -4.8820e-05
16:68243486 T G 0.348905 -6.5509e-05
16:68256622 G T 0.025469 -3.9983e-06
16:68261092 C T 0.045304 2.3295e-05
16:68275516 C A 0.328428 -8.6543e-05
16:68280317 A G 0.226420 -1.9088e-05
16:68286002 A C 0.062929 -7.2104e-06
16:68289739 T C 0.046577 7.1026e-06
16:68292556 T C 0.032922 -1.3017e-05
16:68295598 G A 1.196336 2.9716e-05
16:68316015 A G 0.099382 -1.5598e-04
16:68317345 T C 0.029036 1.4620e-05
16:68326200 C A 1.461721 -8.0369e-05
16:68332747 A G 1.125458 3.0681e-06
16:68337948 C T 0.152076 6.8830e-05
16:68339074 A G 0.022886 2.1195e-05
16:68344363 C A 0.222243 -5.7390e-05
16:68344696 T C 1.195206 -2.0469e-05
16:68346625 A G 1.101573 7.9754e-06
16:68351922 G A 0.031808 -2.0683e-04
16:68358788 G A 0.035882 -1.5782e-05
16:68361498 T C 0.045428 -3.0326e-05
16:68362654 A G 0.173141 4.4295e-05
16:68371913 G C 0.075292 7.1018e-05
16:68371980 G A 0.260764 7.9997e-06
16:68378749 A G 1.195196 -9.6918e-06
16:68381516 A G 0.229744 -7.9241e-05
16:68382447 C T 1.117198 3.6255e-05
16:68383047 C G 0.296646 -2.0104e-05
16:68383519 A C 1.103640 1.7151e-05
16:68384010 G A 1.429160 -4.0565e-05
16:68394705 T C 0.050832 -6.8301e-05
16:68395522 T C 0.089885 -8.0924e-05
16:68409163 G A 0.203859 6.6310e-06
16:68411755 A G 0.060348 -2.9508e-05
16:68421601 T C 0.058482 -1.1611e-04
16:68421668 G A 1.011383 1.3800e-05
16:68428089 C T 0.125007 -1.2106e-04
16:68429047 T A 0.689226 2.3424e-05
16:68431359 T C 0.037862 -2.3471e-05
16:68431756 C T 1.537049 -1.2976e-05
16:68433045 C T 1.603022 -2.5763e-05
16:68460215 C T 1.581168 -2.1618e-06
16:68467435 A G 0.025515 -1.6290e-04
16:68470923 T C 0.043480 9.4679e-05
16:68498260 T G 0.028517 7.1462e-05
16:68503203 G A 0.484237 1.8221e-05
16:68515054 A C 0.047414 -1.8992e-06
16:68516433 A G 0.046800 -2.7544e-05
16:68525394 A G 0.031036 -2.8163e-05
16:68531258 G A 1.619023 3.0592e-06
16:68537195 G A 0.052364 -2.2823e-05
16:68546472 T C 1.407163 -3.4178e-05
16:68548709 A G 0.095000 -5.9090e-05
16:68552277 T C 1.350746 -2.6782e-05
16:68555091 G A 0.087616 -3.2429e-06
16:68573347 A G 0.081838 -8.4924e-06
16:68574225 G C 0.097058 1.1267e-04
16:68581695 T A 0.038634 -2.8077e-05
16:68586504 C G 0.221954 1.6681e-04
16:68589433 A G 1.532005 3.2122e-05
16:68596509 C T 1.215638 1.3321e-05
16:68597030 T C 0.026933 1.0923e-04
16:68600351 T C 0.296227 2.4539e-05
16:68617127 C A 0.027988 -1.2272e-04
16:68647285 G C 0.029163 -2.2035e-05
16:68660565 T C 1.531593 4.9386e-05
16:68663830 G A 1.067041 4.1559e-05
16:68671379 A G 0.189799 6.2037e-05
16:68674788 A G 1.497541 6.0034e-05
16:68689419 A G 1.514163 7.8997e-05
16:68692479 T C 0.042295 1.9161e-05
16:68698153 A C 0.805540 2.0992e-05
16:68698233 G A 0.415193 -6.0819e-06
16:68699511 G T 0.030913 4.4281e-05
16:68719113 A G 0.161054 2.9078e-05
16:68721470 C T 1.236346 4.8599e-05
16:68721533 C G 0.846258 1.0747e-04
16:68730515 A G 0.054250 -5.6506e-05
16:68731806 C T 1.936873 -7.7334e-05
16:68732977 A G 0.549087 -5.8554e-05
16:68734249 A G 0.119577 -2.6246e-05
16:68735148 T G 0.079086 1.4490e-05
16:68740189 T C 1.776773 -1.0493e-06
16:68748958 C T 1.827216 -1.8676e-05
16:68758568 A C 0.180081 3.5666e-05
16:68760442 T G 0.032000 2.5081e-05
16:68774168 T C 1.779529 -1.0544e-05
16:68787224 C T 0.037115 4.9661e-06
16:68788331 G A 0.162615 6.5199e-06
16:68792589 C A 0.088969 -1.2005e-05
16:68803295 T C 0.023191 8.3793e-05
16:68820946 A G 0.583800 -4.4092e-05
16:68824220 C A 0.600136 -1.3438e-04
16:68824965 C T 0.045259 -3.1307e-05
16:68826455 A G 0.058956 2.0844e-05
16:68830473 G A 0.716523 -1.3360e-04
16:68839263 T G 1.031766 5.0162e-05
16:68840588 G A 0.635853 4.6810e-05
16:68850783 G A 0.078758 -1.8316e-05
16:68853671 T C 0.843048 -4.0854e-06
16:68857000 A G 0.293780 -1.1429e-05
16:68857441 C T 1.257992 -1.5976e-05
16:68863314 C T 0.165076 3.3135e-06
16:68863752 A G 0.133329 -1.8006e-05
16:68878283 G A 0.022548 2.6294e-05
16:68881495 T C 1.200957 -3.2812e-05
16:68885393 G A 0.459595 8.8288e-06
16:68895754 G C 0.037342 1.0061e-04
16:68903890 A G 0.243347 -3.7741e-05
16:68922220 A G 0.062672 -7.7953e-05
16:68924463 A G 0.020266 1.4243e-05
16:68934638 C T 0.036820 7.0015e-05
16:68952268 A G 0.166254 -1.4638e-04
16:68956625 G A 0.125192 -1.6858e-05
16:68962499 G A 1.061565 -8.4233e-06
16:68985420 T C 0.655213 -2.6220e-07
16:69017213 G A 0.224389 2.0788e-05
16:69019279 A G 0.142235 -6.0210e-05
16:69036291 A G 0.052601 1.5589e-05
16:69043464 T C 0.159347 -1.4336e-04
16:69062879 G A 0.085341 -5.8866e-05
16:69067538 C T 0.873847 1.6603e-05
16:69070476 T C 0.060176 -8.3018e-06
16:69087491 G T 0.209013 -2.4240e-05
16:69091218 T C 1.294971 7.3972e-05
16:69098998 C T 0.208179 -1.5941e-05
16:69103498 C T 1.935117 1.2598e-04
16:69127763 G T 0.035901 -9.0336e-06
16:69127806 G A 0.030890 3.9077e-05
16:69135049 A C 1.153300 2.9998e-05
16:69143577 G A 0.851309 7.6067e-05
16:69149310 A G 0.025414 4.2652e-05
16:69159533 G A 0.450127 -4.1776e-05
16:69163660 G C 0.082552 6.1340e-05
16:69165972 A G 0.080446 -6.9563e-05
16:69176856 C A 0.108600 3.9725e-05
16:69191542 G T 0.023126 2.3014e-05
16:69192772 T C 0.116230 -1.1484e-06
16:69201050 T C 0.075863 -4.4182e-05
16:69206127 A G 0.032879 -4.3842e-05
16:69210661 T G 0.654688 -4.8381e-05
16:69213290 G A 0.317061 -6.2954e-05
16:69227779 C G 0.648102 -5.5694e-05
16:69242847 A G 0.022305 2.5541e-05
16:69249320 T C 0.067739 -5.9858e-05
16:69274552 C A 0.023119 1.0841e-04
16:69279475 G A 0.058355 2.9216e-04
16:69281595 A C 0.024775 3.5608e-05
16:69317334 T C 0.089261 1.9650e-04
16:69317807 C G 0.515507 -7.6757e-05
16:69325014 G C 0.140304 -2.1123e-04
16:69342268 T G 0.053084 -5.5792e-05
16:69349785 C T 0.660134 -6.1379e-05
16:69355218 T C 0.025736 4.7409e-05
16:69356694 T C 0.240377 5.2367e-06
16:69357406 A G 0.081881 -9.2926e-05
16:69358023 T C 0.056879 -5.3076e-05
16:69364030 A G 0.134731 1.7501e-05
16:69368114 A G 0.030601 9.5689e-05
16:69372927 C T 0.661815 -3.6652e-05
16:69376686 T C 0.648530 -3.4894e-05
16:69377499 C T 0.173073 1.5452e-04
16:69377553 G A 0.597027 -4.7444e-05
16:69385641 G A 0.088898 5.2266e-05
16:69395434 G A 0.592619 -2.7333e-05
16:69395789 A G 0.096318 -2.6433e-05
16:69397393 C T 0.671011 -4.0411e-05
16:69401937 A G 0.574706 -4.7758e-05
16:69406787 A C 0.030689 -1.7865e-05
16:69407915 T C 1.948282 -2.2829e-05
16:69416659 C T 0.057219 2.3434e-04
16:69420673 C A 0.060465 8.1192e-05
16:69426965 T A 0.152852 7.7348e-06
16:69432027 T C 0.022808 -4.1617e-05
16:69436618 G T 0.080994 -2.5820e-04
16:69446284 T C 0.194602 -6.9359e-05
16:69460794 C G 0.058401 -6.3655e-05
16:69465311 T C 0.117415 2.4924e-05
16:69466637 G A 0.033386 2.7586e-05
16:69477476 A G 0.105688 -4.0882e-05
16:69478526 A G 1.670757 -3.1537e-04
16:69482257 T C 0.091001 1.8447e-04
16:69488184 A G 0.239076 -4.2699e-05
16:69489613 A G 0.190535 -8.5816e-05
16:69493633 C T 0.156439 3.4994e-06
16:69493875 T C 0.077505 -1.4265e-04
16:69500394 A G 0.877314 5.7078e-06
16:69500533 T G 0.117392 -2.1703e-06
16:69503668 G A 0.076788 -2.1406e-04
16:69508496 G A 0.350025 -4.0560e-05
16:69514644 A G 0.197692 -2.0112e-07
16:69516168 T C 1.164280 8.5981e-05
16:69519790 A C 0.437508 3.1577e-05
16:69524034 A C 0.032737 -2.2730e-05
16:69525697 T C 1.394735 3.5402e-05
16:69530389 G T 0.158354 -1.2323e-06
16:69530757 A G 0.790078 7.9428e-05
16:69531633 T C 0.103410 -3.4238e-05
16:69532492 T C 0.170558 9.3908e-05
16:69534403 A G 0.055181 3.6502e-05
16:69534636 G A 0.779490 -5.0860e-05
16:69540893 T C 0.292764 9.4078e-06
16:69540921 G A 0.040666 -1.0463e-05
16:69541418 G A 0.439433 4.0747e-05
16:69542541 A G 0.058547 2.9866e-05
16:69545513 A G 0.654626 -1.0071e-04
16:69547016 C G 0.323754 -3.5448e-05
16:69554065 G T 0.539097 5.6395e-05
16:69554981 G A 0.220013 3.2734e-06
16:69556948 A C 0.384164 1.4967e-05
16:69557843 A C 0.174871 -1.0594e-04
16:69566679 C T 0.152018 -3.0886e-05
16:69568093 T C 0.148503 1.3444e-04
16:69575238 A G 0.457421 3.7459e-04
16:69575357 A G 0.172888 -1.1835e-05
16:69582104 G A 0.377364 3.1764e-05
16:69586228 T C 0.129317 4.2158e-05
16:69588572 C T 0.817946 -4.1514e-04
16:69588940 G A 1.962083 -5.0690e-05
16:69598657 A T 0.102751 1.9582e-05
16:69631342 A G 0.061845 -5.3661e-06
16:69634727 G C 0.116130 3.4741e-05
16:69640844 T C 0.151440 1.1081e-04
16:69665871 A G 0.059706 -6.0002e-05
16:69677479 G T 0.037125 -2.4032e-05
16:69705121 G A 0.338301 -1.4214e-05
16:69707645 A C 0.373472 2.4081e-05
16:69724465 A G 0.064513 -2.4059e-05
16:69743760 G A 1.722222 2.6986e-05
16:69745145 A G 0.364368 3.7285e-05
16:69748869 A G 0.088271 -2.3497e-05
16:69751348 T C 0.051198 4.8058e-06
16:69753148 T C 0.025077 -5.5018e-05
16:69753259 G A 0.039637 -1.6181e-05
16:69755937 A T 0.036683 8.3890e-05
16:69761563 T C 1.757909 2.2449e-05
16:69770861 C G 0.028202 -3.4914e-05
16:69776377 A T 0.115779 3.5470e-05
16:69776680 T C 0.110343 -4.7760e-05
16:69779974 A G 0.054869 -1.7977e-05
16:69782855 T C 1.175066 -1.4329e-05
16:69791266 G T 0.433045 2.0235e-05
16:69793463 A C 0.834213 -9.6959e-05
16:69797847 C G 0.038923 -4.4141e-06
16:69798496 A G 0.036148 -3.1713e-05
16:69802056 T C 0.210565 1.7364e-05
16:69802672 T C 0.377971 3.5564e-05
16:69815000 G A 0.063445 -1.8980e-06
16:69844285 A G 0.067843 -9.1700e-06
16:69862766 A G 0.025697 1.5424e-05
16:69868972 G A 0.063409 2.8890e-05
16:69869003 G A 1.762301 1.4741e-05
16:69873831 T C 0.134033 7.8416e-05
16:69880293 C T 0.757971 5.1936e-05
16:69882662 G A 0.115393 2.0163e-04
16:69882977 T C 0.247943 -1.9685e-05
16:69887689 T A 0.087639 -3.8161e-05
16:69893719 T C 0.054620 1.3927e-05
16:69893821 T C 0.063250 -2.2164e-05
16:69896527 G A 0.861679 2.2640e-05
16:69903803 T C 1.828365 1.9876e-05
16:69905213 C G 0.203830 -4.3628e-06
16:69916707 T C 0.069362 -1.5928e-04
16:69917682 T G 0.156465 1.0246e-04
16:69917740 T C 1.153680 9.7613e-05
16:69918758 A G 0.031971 1.9543e-05
16:69923344 T C 0.027933 8.3813e-05
16:69924100 G A 0.030763 -2.0776e-05
16:69924219 G A 0.106818 -1.3343e-05
16:69933741 T C 0.060235 4.9175e-06
16:69940361 A G 0.771843 7.8225e-05
16:69941842 C T 0.078210 -1.1661e-05
16:69942527 A G 0.060644 -3.2631e-05
16:69948949 A G 1.355692 1.1734e-04
16:69951291 G A 1.353683 1.1262e-04
16:69955377 T C 0.077061 -1.3144e-05
16:69955419 T C 0.070251 -6.0368e-05
16:69957786 A G 0.055499 2.6582e-05
16:69960492 A G 1.469131 5.3430e-04
16:69960994 G T 0.667103 1.6803e-05
16:69965021 T C 0.106191 1.6617e-05
16:69966378 C G 0.038910 -3.5559e-05
16:69970529 G A 1.470245 1.1652e-04
16:69973825 A G 0.691186 6.0596e-06
16:69974632 A C 0.079362 2.0624e-04
16:70045990 G T 0.042243 1.7940e-04
16:70049445 G C 0.068378 2.2895e-05
16:70057959 G T 0.768357 8.3470e-05
16:70062095 T G 1.559379 8.1509e-05
16:70070037 A G 0.125331 -3.0647e-05
16:70104902 C T 1.562142 7.7230e-05
16:70109499 T C 0.790987 -4.6210e-06
16:70115519 A G 0.325273 1.0585e-05
16:70124348 T G 0.070118 1.8645e-05
16:70125154 C T 0.776647 7.1483e-05
16:70148508 A G 0.773242 6.3611e-05
16:70286631 A T 0.026992 1.4133e-05
16:70295047 A G 0.021088 6.9141e-06
16:70303580 A G 0.993849 5.9116e-05
16:70311944 G C 0.022633 -7.7265e-05
16:70312561 C T 0.020578 -1.1327e-04
16:70330550 A G 0.091598 2.8829e-06
16:70335052 T C 0.147338 5.9220e-06
16:70342882 T C 0.067778 4.0647e-05
16:70342990 A G 0.041997 -3.0899e-05
16:70358495 G A 0.029608 -2.8189e-05
16:70368909 A G 0.233613 -4.6788e-05
16:70384434 T C 0.067547 1.7791e-05
16:70401395 G A 1.570658 3.1397e-05
16:70413237 A G 0.172226 3.5375e-05
16:70414185 C T 0.037677 -6.7390e-06
16:70426213 T C 0.054542 3.0283e-05
16:70427625 T G 0.773826 4.2823e-05
16:70438459 C T 0.146299 2.3068e-06
16:70442408 T C 0.990772 5.1098e-05
16:70445583 C T 0.030984 -1.3919e-05
16:70450739 T C 0.070332 -6.4704e-05
16:70453111 A G 0.147883 8.6253e-05
16:70453774 T G 0.023369 -7.5662e-06
16:70459938 A G 0.923384 3.0562e-05
16:70461940 A G 0.155660 1.8393e-07
16:70464818 T C 0.234525 -4.0530e-05
16:70472364 A G 0.021945 -6.0020e-05
16:70477723 G A 0.070092 1.3465e-05
16:70487725 A G 0.036070 -1.6191e-06
16:70497466 T C 0.073386 3.6646e-05
16:70512349 A G 0.031166 -2.5358e-06
16:70513010 T C 0.138616 6.0039e-06
16:70516109 A G 0.936643 2.6429e-05
16:70517641 A G 0.139405 -2.2804e-05
16:70543083 A G 0.056116 2.3293e-05
16:70548297 A G 1.862799 1.0637e-05
16:70553382 C G 0.847894 -8.1045e-06
16:70556470 T C 0.152972 1.2375e-04
16:70558039 G A 0.846450 -3.8805e-06
16:70566319 G A 0.053711 1.5107e-05
16:70578817 A C 0.028261 5.9401e-05
16:70587824 C T 0.069199 -8.1780e-06
16:70588281 G A 0.132151 3.3195e-05
16:70590898 T C 0.033779 -1.4867e-05
16:70600664 C T 0.093091 1.4069e-05
16:70628043 C A 0.847346 2.9335e-06
16:70640405 C G 0.147737 1.3578e-05
16:70642437 T C 0.817514 -2.1137e-05
16:70661986 C T 0.921988 -3.6766e-05
16:70666410 A G 0.701615 2.9175e-06
16:70669103 G C 0.053961 9.2294e-05
16:70670405 A C 0.075350 -4.7799e-05
16:70682694 A G 1.008822 -3.4439e-05
16:70682859 T C 0.089343 -7.5375e-05
16:70684005 C G 1.971905 -1.3171e-05
16:70685625 A G 0.029802 2.5232e-04
16:70686576 G C 0.196946 -1.0265e-04
16:70690064 T C 0.022026 1.3270e-04
16:70690989 C G 0.980947 -5.4159e-05
16:70693063 C G 1.939632 -2.4574e-05
16:70693394 G C 0.038771 -5.4234e-05
16:70694000 A C 0.241565 -3.6282e-05
16:70696272 C T 0.184232 2.8886e-05
16:70696367 T C 1.324254 3.8826e-05
16:70696626 G A 0.456220 5.3096e-07
16:70718015 T C 0.033253 -4.3123e-05
16:70722940 C A 1.063308 -7.3884e-06
16:70729448 C T 0.025577 -2.9058e-05
16:70733138 A G 1.280547 -3.7856e-05
16:70737651 A G 0.028111 -2.8222e-05
16:70739949 G A 0.102780 -7.7927e-05
16:70743025 T C 0.149038 2.6287e-05
16:70749513 A G 0.029549 3.7743e-05
16:70750912 G A 1.909732 -1.5593e-06
16:70752139 A G 0.156608 1.5342e-05
16:70756066 T C 0.874201 -2.1876e-05
16:70757555 T C 0.165605 -1.3294e-05
16:70757906 C T 0.546929 3.9878e-05
16:70762114 A G 0.022240 -1.1501e-05
16:70762995 A G 0.043613 -1.5251e-05
16:70771194 T C 0.055843 1.2380e-05
16:70782922 G A 0.522105 9.3276e-05
16:70783098 T C 0.149084 1.0429e-05
16:70789197 A G 0.040010 -1.0476e-04
16:70793017 A G 1.281572 -1.8773e-05
16:70794031 T C 0.638637 -1.0799e-05
16:70799735 G A 0.124348 1.9920e-05
16:70802116 A G 0.132686 1.3986e-05
16:70805349 C A 0.201113 6.5445e-06
16:70806339 C G 0.105140 8.0849e-06
16:70807019 T C 0.125744 3.7421e-05
16:70808234 A G 0.196654 1.3100e-05
16:70813292 T G 0.050540 7.3138e-05
16:70815545 A G 0.359954 6.7962e-05
16:70818557 G A 0.058462 -5.0210e-05
16:70823505 A G 1.483727 6.7142e-05
16:70825649 C T 0.085746 -1.0483e-05
16:70830299 C T 0.223285 1.0722e-05
16:70833504 G C 0.035421 -2.2808e-05
16:70837619 T G 0.088106 7.6011e-06
16:70900111 T C 0.025392 -1.2663e-05
16:70900370 C T 0.179237 5.6751e-05
16:70935848 C T 0.021542 8.1290e-05
16:70937205 T C 0.086214 -1.9127e-05
16:70972595 C T 1.519129 4.5014e-05
16:70995845 T C 0.810344 4.0712e-05
16:70999095 C T 0.648677 7.3003e-07
16:71004735 A G 0.161314 7.3969e-05
16:71015329 T G 0.641452 6.2681e-06
16:71070698 A G 0.130041 4.3705e-05
16:71081231 C T 0.958224 -1.4755e-05
16:71107224 G A 0.631653 3.3538e-06
16:71173384 G A 0.144455 -2.3930e-05
16:71206836 G A 1.134228 4.3986e-05
16:71209731 T C 0.029293 -1.1472e-05
16:71220755 G A 0.121579 5.4372e-05
16:71225177 C T 0.148230 -2.9808e-05
16:71244275 G A 0.170753 7.1259e-05
16:71246735 T C 0.046447 -2.2110e-05
16:71254533 T C 0.637842 8.1277e-06
16:71264561 G A 0.227196 -1.0517e-04
16:71288327 G A 1.920456 3.3618e-06
16:71292643 A G 0.107382 3.1227e-05
16:71318001 T G 0.346624 2.0485e-05
16:71318577 C T 0.502673 3.4797e-05
16:71319539 T C 1.312293 -1.7202e-05
16:71319646 A G 1.920904 3.2790e-06
16:71337203 G A 0.033571 -1.4735e-05
16:71344197 G A 0.064668 -4.0341e-05
16:71346949 A G 0.091449 1.6422e-05
16:71350049 T C 0.838965 -8.2237e-05
16:71356135 C T 0.261082 -4.3740e-06
16:71358107 C T 0.044259 -2.8024e-05
16:71363421 C A 1.926964 2.9516e-05
16:71373230 A G 1.380243 8.9791e-06
16:71378706 A G 0.196871 5.4970e-05
16:71384884 A G 0.619971 -2.5872e-07
16:71386740 T G 0.101469 1.0261e-05
16:71387962 C A 0.683549 -6.1563e-05
16:71388627 G A 0.216440 3.2534e-05
16:71390460 A G 0.027300 -3.3453e-05
16:71402607 C T 0.274305 1.8231e-05
16:71407198 A G 0.762784 3.4068e-05
16:71411636 A G 0.269560 1.4960e-05
16:71426861 C T 0.158042 7.6234e-07
16:71427106 A C 0.626378 3.5727e-05
16:71428304 G A 0.339152 3.6011e-07
16:71432416 C T 1.681501 4.6887e-05
16:71437135 T C 0.099645 -2.0040e-05
16:71438162 C T 0.028063 7.0065e-06
16:71438393 A G 0.024801 3.2124e-05
16:71439172 A T 0.371655 6.4472e-06
16:71446856 G T 0.222000 3.2864e-05
16:71449362 T G 0.117305 -1.0091e-04
16:71454264 G A 0.247200 7.0638e-06
16:71455852 A G 0.348233 -1.5139e-07
16:71459146 T G 0.889722 1.0184e-04
16:71487206 C T 1.363651 -8.9162e-06
16:71487952 T G 0.331881 2.8142e-07
16:71493214 A G 0.090258 2.7702e-05
16:71508023 C A 0.691621 -2.8243e-05
16:71508501 C T 0.320518 -1.2775e-06
16:71509779 T C 0.063354 -3.7634e-05
16:71513034 A C 1.037251 1.4308e-05
16:71524899 C T 0.061105 -6.2239e-05
16:71541641 C A 0.795660 8.4808e-06
16:71560153 C T 0.247638 2.9745e-05
16:71565056 A G 0.196313 2.1298e-06
16:71570847 A G 0.021932 -1.8682e-05
16:71571282 G A 0.037154 -2.0290e-05
16:71572790 T C 0.028845 2.6832e-05
16:71573818 G A 0.224067 2.4687e-05
16:71576157 T G 0.065295 -1.3466e-05
16:71579667 C A 1.462318 3.6608e-05
16:71580264 G A 0.036615 4.6831e-05
16:71598738 C A 0.118804 -1.9660e-05
16:71602471 C T 0.199328 -1.1817e-05
16:71609856 T C 0.131343 -1.2935e-05
16:71610276 A G 0.328843 1.0781e-04
16:71626246 G C 0.101881 -4.3441e-05
16:71634811 T A 1.311884 7.8490e-05
16:71641395 C T 0.761775 -3.2602e-05
16:71660404 A G 0.588627 1.8369e-04
16:71663532 T G 0.110648 -1.0278e-04
16:71674405 A T 0.040127 5.7116e-05
16:71674882 G C 0.720090 -6.3130e-05
16:71679057 T C 1.654603 4.4311e-05
16:71682830 T C 0.172067 -1.4762e-05
16:71683718 G A 0.296201 2.6109e-04
16:71686754 T C 0.030919 -2.7496e-06
16:71693040 C T 0.228929 -5.5560e-06
16:71705908 T C 0.283727 3.4009e-05
16:71710428 A G 0.110534 1.3479e-06
16:71731485 C T 1.645246 5.4418e-05
16:71759672 G A 0.188169 -3.0026e-06
16:71763779 A C 0.165790 -1.5914e-05
16:71773190 T G 0.350359 -1.6179e-06
16:71790166 A G 1.675921 4.8724e-05
16:71791429 T A 0.957750 1.6589e-04
16:71815913 T C 1.676957 4.2800e-05
16:71825998 A G 0.718291 -5.4265e-05
16:71826025 C T 0.104994 -3.1520e-05
16:71840526 T C 0.048037 -5.1335e-06
16:71841850 C T 0.038190 -3.3440e-05
16:71845152 A C 0.104211 -5.3510e-05
16:71847305 G T 0.065382 -3.0495e-05
16:71863880 A G 0.040994 -1.1383e-05
16:71881640 T G 0.192652 -2.5491e-06
16:71885423 G A 0.442065 -2.2453e-05
16:71899142 T C 0.063487 1.0976e-04
16:71906179 G T 0.047330 -6.5511e-06
16:71914194 C T 0.037521 -2.0929e-05
16:71918675 C T 0.546964 1.9288e-05
16:71929477 A G 0.028631 -1.4866e-05
16:71930105 A C 0.202824 5.7295e-05
16:71931995 C T 0.110758 1.8987e-05
16:71943511 G A 1.473873 2.7261e-05
16:71955085 T C 0.227638 1.3011e-05
16:71956505 A G 0.022188 -2.3461e-05
16:71961535 C A 0.045905 -2.1076e-05
16:71967927 T C 0.529538 3.6991e-06
16:71980628 A C 0.021192 4.1045e-05
16:71983772 C G 0.712176 1.7272e-05
16:71986995 A G 0.938795 2.2237e-05
16:71988106 T C 1.464516 3.0484e-05
16:72003732 T C 0.467762 5.1969e-05
16:72003952 C G 0.467479 4.4261e-05
16:72007399 T C 1.048602 3.0104e-06
16:72009676 G T 0.325909 5.4208e-05
16:72013539 C T 1.550619 6.0836e-05
16:72020134 C T 1.048384 2.0505e-06
16:72020323 G A 1.551158 6.6007e-05
16:72025099 T C 0.149619 1.1267e-05
16:72028079 T C 0.054250 -5.2238e-06
16:72028612 G A 0.747286 6.7544e-05
16:72030074 C T 1.192106 2.2605e-05
16:72031172 C T 0.044662 -3.1603e-05
16:72032231 A T 0.632237 5.1950e-06
16:72033801 T G 0.379902 -3.3883e-05
16:72035477 T C 0.123274 -4.7605e-05
16:72042682 C A 1.036518 -1.8822e-05
16:72059840 T C 0.033759 -9.9534e-05
16:72060089 C T 0.032727 1.0843e-05
16:72066879 T C 0.291725 -1.2525e-05
16:72069740 T C 0.036099 1.8140e-04
16:72076995 T C 0.083721 3.9371e-05
16:72094348 A G 0.116682 8.3326e-05
16:72103769 A G 0.115727 1.4739e-04
16:72107660 A G 0.044801 -9.2329e-05
16:72107865 T C 0.127159 -5.4822e-05
16:72108093 A G 0.376783 4.8924e-05
16:72113914 T C 0.086924 -5.0024e-05
16:72114002 T C 0.389308 -6.1854e-05
16:72119422 C T 0.039741 -1.7548e-05
16:72123423 A C 0.060167 -2.2686e-05
16:72124157 G A 0.740836 6.2641e-05
16:72130103 G C 0.051977 -2.6276e-05
16:72130125 C T 0.107363 -5.0845e-05
16:72133211 A G 0.793927 4.6084e-05
16:72133789 A G 0.020549 -2.7939e-05
16:72136549 A G 0.020299 1.7097e-05
16:72141640 T C 0.024064 7.2464e-05
16:72143414 A G 0.044769 -9.1982e-05
16:72147186 T C 0.293620 3.2139e-05
16:72156842 G T 0.779759 3.0604e-05
16:72158477 T C 0.221876 2.7964e-05
16:72162966 T G 0.311534 -5.2658e-05
16:72164945 T C 0.035220 8.9931e-05
16:72176640 T C 0.028465 1.0902e-05
16:72184566 T C 0.310609 -2.9075e-05
16:72184629 T C 0.199705 8.3894e-06
16:72188376 C T 0.048686 -4.2444e-05
16:72199122 T C 0.261286 7.2581e-07
16:72219984 C T 0.742755 1.7522e-05
16:72225574 A C 0.221471 1.3453e-05
16:72228506 C A 0.395787 1.1022e-05
16:72229532 C T 0.330645 -1.4732e-05
16:72230112 T C 0.385157 3.9268e-05
16:72230261 A G 0.972960 1.3049e-05
16:72239073 A G 0.140918 -1.1411e-05
16:72239644 C T 0.095341 -9.1437e-06
16:72248910 C T 0.043003 -4.4732e-05
16:72250217 G T 0.325585 6.1846e-05
16:72251074 C A 0.260637 -3.2029e-06
16:72255577 G A 0.146744 1.3865e-04
16:72259192 G T 0.095880 -2.0541e-05
16:72259756 C G 0.065726 -2.4838e-05
16:72260693 A G 1.182294 4.5607e-06
16:72272485 T C 0.029777 -4.7484e-06
16:72276483 C T 0.096185 1.6977e-05
16:72281792 C T 0.153975 -2.8737e-05
16:72283147 T G 0.377228 -3.8855e-05
16:72292941 C G 0.171749 1.0220e-05
16:72296593 C T 0.033441 5.8334e-06
16:72302691 A C 0.022009 -4.8705e-06
16:72302940 T G 0.586225 -2.9172e-05
16:72312727 G A 0.157565 2.0421e-04
16:72318263 G T 0.060329 -6.8266e-05
16:72323298 G A 0.648342 -5.8408e-05
16:72325673 A G 0.038816 1.3345e-05
16:72327495 G T 0.403051 -6.8779e-05
16:72332825 C T 0.079336 2.0832e-04
16:72333346 C T 0.039157 7.3088e-05
16:72334538 T C 0.385569 -3.0333e-05
16:72341370 C T 0.021993 -3.7410e-06
16:72355472 A G 0.025317 2.1514e-05
16:72390295 C T 0.110437 -1.9493e-05
16:72403384 C A 0.034223 4.6911e-05
16:72406328 C T 0.267901 -1.4529e-05
16:72415010 A G 0.039248 3.2311e-05
16:72438530 C T 0.025482 3.0848e-06
16:72452145 C T 0.104555 -4.0029e-05
16:72462749 T C 0.348581 -3.1799e-05
16:72469529 C T 0.035067 6.0907e-05
16:72476040 T C 0.301349 -5.2730e-06
16:72494515 A G 0.026170 5.5468e-05
16:72496013 C T 0.081764 -1.0463e-05
16:72497501 A G 0.672656 -1.8456e-06
16:72504487 A G 0.148259 5.9031e-05
16:72523927 T C 0.064980 -4.8169e-05
16:72558836 G C 0.063166 -1.4923e-05
16:72570458 G C 1.957227 3.7631e-06
16:72578594 G T 0.153566 -3.9504e-05
16:72593915 A G 0.045671 -4.5656e-05
16:72595140 C T 0.030121 -3.2357e-05
16:72648542 A G 0.240614 -1.5532e-05
16:72650761 C T 1.892092 4.2118e-06
16:72660554 C A 0.079398 1.0364e-05
16:72670289 T C 0.130031 -6.6277e-05
16:72693940 T C 0.036593 3.3844e-05
16:72695994 C T 0.097859 -5.2395e-05
16:72699565 T C 0.103247 7.0712e-06
16:72704710 G C 0.043883 1.0794e-06
16:72711511 C T 0.106227 9.9560e-06
16:72723613 G T 1.895318 2.3602e-08
16:72724630 T C 0.035074 4.7919e-05
16:72732482 G C 0.104990 9.5353e-06
16:72737495 A G 0.055811 4.2862e-05
16:72740235 G A 1.890946 -3.0713e-06
16:72756101 T G 0.589633 -8.2953e-06
16:72763935 G T 0.080005 1.4716e-06
16:72772669 A G 0.031932 1.1403e-05
16:72800567 G A 0.298999 -1.8576e-05
16:72807438 T C 0.107175 -1.1203e-05
16:72810013 G A 0.029007 4.4333e-07
16:72818627 A G 0.058138 -7.6001e-06
16:72824678 C T 0.055155 2.2018e-05
16:72828265 A G 0.030406 -1.3624e-04
16:72829426 T C 0.026063 2.0918e-04
16:72830539 G C 0.098551 -1.8241e-05
16:72831111 C G 0.027294 -2.5606e-05
16:72845749 G T 0.051549 -3.0218e-05
16:72857544 T G 1.564995 2.0004e-05
16:72877581 T C 0.028238 -1.5986e-06
16:72882416 G T 0.054827 1.8969e-05
16:72886284 A G 0.041075 2.6634e-05
16:72893165 C T 0.070735 8.2143e-05
16:72893581 A G 0.054162 -3.3665e-05
16:72898348 C A 0.757630 -3.1491e-05
16:72904950 T C 0.276960 -1.4086e-06
16:72907058 C A 1.232162 -4.0750e-05
16:72912880 G A 0.092325 -5.9101e-07
16:72913858 G A 0.120985 1.7060e-06
16:72915085 C T 0.892864 9.3083e-06
16:72915753 T C 0.277538 1.8262e-05
16:72915848 A G 0.037810 -4.1648e-05
16:72916373 T G 0.049196 5.9138e-06
16:72916878 G T 0.205459 -4.0350e-05
16:72918399 C T 0.081056 1.5194e-05
16:72919331 G A 0.116899 -6.3310e-05
16:72920754 A C 0.073370 -1.0005e-05
16:72923450 A G 0.404619 6.1819e-05
16:72930376 G A 0.032948 -7.2703e-06
16:72931085 G A 0.537169 3.0309e-05
16:72933804 G A 0.111170 -3.4678e-05
16:72934443 C G 0.797715 1.0702e-05
16:72935201 T C 1.907214 3.7744e-05
16:72943055 C T 0.195690 1.7789e-05
16:72944162 T G 0.042863 -2.3102e-05
16:72944603 A C 0.048806 -3.5136e-05
16:72950642 A G 0.072562 -1.4789e-04
16:72951608 C A 0.070647 -9.3097e-05
16:72964333 A G 0.028903 -9.1855e-06
16:72968364 G A 0.617313 6.2059e-05
16:72972090 G A 1.066788 -8.8581e-06
16:72975139 A C 0.132083 -1.3384e-05
16:72979068 G A 0.041604 8.8766e-05
16:72979374 T C 0.893835 4.6519e-07
16:72981949 A C 1.272179 4.2742e-05
16:72983058 T C 0.805528 1.5973e-05
16:72984342 T C 0.053448 2.2290e-05
16:72984595 A C 0.046976 8.7355e-06
16:72985579 T C 1.383103 -1.9398e-05
16:72990459 T G 1.515649 -1.4017e-04
16:72992221 A G 0.554222 -3.8602e-05
16:72993622 T C 0.169110 -1.9772e-05
16:72993831 C A 0.810016 -6.4167e-05
16:72993925 T C 0.168308 -2.1125e-05
16:72994891 C T 0.523735 -1.7414e-06
16:72994943 A C 1.886950 1.0454e-04
16:72996813 T C 1.930333 3.6398e-04
16:73007044 C G 0.049050 -1.6586e-05
16:73007886 G A 0.086058 8.4190e-06
16:73008060 A G 0.171444 -1.8503e-05
16:73009024 T A 0.643217 2.5048e-05
16:73010672 A G 0.034921 7.5538e-05
16:73013840 C A 0.065587 -3.6616e-06
16:73017273 T C 0.031987 -2.1719e-06
16:73019560 C T 1.040543 -1.0879e-05
16:73023587 C T 0.041646 2.9412e-06
16:73025863 T C 0.106259 -3.1441e-05
16:73027793 A G 0.034954 -2.8022e-05
16:73029160 C T 1.675655 3.9459e-05
16:73042551 A G 0.892562 -7.0782e-05
16:73042935 T C 0.113634 -8.6569e-06
16:73043247 A G 0.191022 -5.1244e-07
16:73048916 T G 0.409877 4.0799e-05
16:73050076 C A 0.025038 -1.1085e-04
16:73051620 T C 0.337334 -4.1981e-05
16:73057824 T C 0.048397 -8.8462e-05
16:73061868 T C 0.207121 3.4958e-05
16:73064606 G A 0.279868 -9.3361e-06
16:73068163 G C 0.066785 4.4335e-05
16:73068678 A G 0.339840 -3.3744e-05
16:73070310 A C 1.658836 -1.8309e-05
16:73073289 A G 0.197660 -1.2618e-04
16:73073365 C G 0.028426 -1.1579e-04
16:73073808 A G 0.691744 -9.6177e-05
16:73074012 C G 0.270618 -1.6128e-04
16:73075092 G A 0.102293 -2.2783e-05
16:73078068 C G 0.062033 9.6188e-05
16:73079089 A G 0.415187 -1.0500e-05
16:73080740 C T 0.096334 8.9158e-06
16:73082821 C G 0.078352 6.8257e-05
16:73083431 T G 0.070952 5.1181e-05
16:73087689 T C 0.531836 -1.2285e-05
16:73087709 T C 0.035963 5.9686e-05
16:73093535 A G 0.081423 -1.8705e-05
16:73095335 T G 0.112624 -2.0205e-06
16:73096750 T C 1.440617 1.8457e-05
16:73102243 T C 0.349843 4.7497e-05
16:73102456 C T 0.159779 4.8729e-05
16:73115674 A G 0.074273 5.0470e-05
16:73117930 T C 0.083208 5.0075e-05
16:73119135 T C 0.045330 1.0015e-04
16:73122623 C T 0.102997 -6.0572e-05
16:73125231 C T 0.034954 -3.9735e-05
16:73126750 A G 0.032357 1.2876e-04
16:73126858 G T 1.969370 1.0681e-04
16:73128146 A G 1.160610 7.3091e-05
16:73128294 T C 1.117159 1.8112e-04
16:73129240 C T 0.065899 -1.2139e-04
16:73136794 C T 0.076567 -1.6875e-05
16:73137604 T C 1.510998 1.6578e-05
16:73137982 G A 0.410695 -5.9583e-05
16:73138495 A G 0.740499 2.1300e-05
16:73139964 C T 0.870144 -9.3092e-05
16:73142883 C T 1.224252 2.0246e-05
16:73142924 A C 0.659650 4.4163e-05
16:73147484 A G 0.482335 -6.5448e-05
16:73147641 A G 1.570262 1.2594e-05
16:73152425 C A 1.075029 1.1456e-04
16:73154869 C T 0.041844 -1.4404e-04
16:73158929 G A 1.677398 6.8350e-05
16:73159970 G A 0.453948 -1.6470e-05
16:73161198 A G 0.083400 1.8499e-05
16:73161741 T C 0.537376 -8.8928e-07
16:73161795 T G 0.053068 -1.1687e-04
16:73161973 T C 0.031510 -9.0300e-05
16:73169164 C T 0.065366 -2.9075e-05
16:73175194 C T 0.231714 -1.6705e-05
16:73183589 C G 0.250394 -4.2916e-05
16:73192133 C T 0.059858 1.4740e-04
16:73200828 C T 0.037962 -8.0420e-05
16:73201070 A G 0.031604 -8.0005e-05
16:73211848 T C 0.028056 -3.2398e-05
16:73214864 C T 0.365144 7.8175e-06
16:73217601 T C 1.316970 1.1847e-04
16:73220771 C T 0.577306 2.4390e-05
16:73225519 C T 0.022146 1.9716e-05
16:73225964 C T 0.081345 -8.2017e-05
16:73234859 A C 0.034343 -4.1947e-05
16:73239609 A G 0.102371 -5.1484e-07
16:73248477 C T 1.544929 -5.6466e-05
16:73256701 C T 0.285909 -2.6086e-05
16:73265551 G A 0.043068 1.3166e-05
16:73265603 C T 0.220143 3.7790e-05
16:73271812 G A 0.117769 -1.4358e-05
16:73274081 T C 0.232474 8.5971e-05
16:73274112 A G 0.113153 9.3279e-07
16:73284262 T C 0.048703 -3.6114e-05
16:73289933 G T 1.585160 1.4452e-05
16:73290326 G T 0.797887 -4.1140e-06
16:73296555 G A 0.116282 1.2163e-05
16:73300409 A G 0.084896 3.3488e-05
16:73303535 G T 1.064853 3.8877e-05
16:73304289 G T 0.053208 -1.1488e-05
16:73304564 A G 0.032597 -7.9330e-06
16:73309030 T G 1.224999 4.8385e-05
16:73309204 T C 0.114669 4.8195e-05
16:73313191 T C 0.257823 2.5023e-05
16:73313877 G C 0.029835 4.9549e-05
16:73316418 G A 0.158951 7.2215e-05
16:73318631 T C 1.643600 -9.3095e-06
16:73319806 C A 0.136711 -1.3185e-05
16:73320382 T C 0.063269 6.4972e-05
16:73333159 T C 1.242227 5.9932e-05
16:73338140 G A 0.025979 -4.8750e-05
16:73338673 T C 0.031828 -4.2455e-05
16:73341428 T C 1.564787 -4.0232e-05
16:73350445 C T 0.034587 4.3837e-05
16:73358229 T C 1.037063 1.0467e-05
16:73359888 T C 0.341525 7.6383e-07
16:73363074 C T 0.091615 4.5803e-05
16:73367241 T C 0.028368 3.2360e-05
16:73367703 A C 0.044308 -8.8663e-05
16:73369408 T C 0.071390 5.0586e-05
16:73371634 T C 0.044311 -7.4156e-05
16:73372914 A C 0.130551 2.4635e-05
16:73373446 T C 0.908729 -3.8733e-05
16:73375719 G A 1.363777 -5.5677e-05
16:73379822 A G 0.034369 -7.3714e-05
16:73390428 T C 0.051140 -7.9650e-05
16:73393448 G A 1.823681 -9.3034e-05
16:73393781 A G 0.028939 -1.2360e-05
16:73395809 T G 1.837219 -1.0458e-04
16:73396654 C A 0.082361 2.4588e-05
16:73397239 C T 0.581528 2.5988e-05
16:73402288 T C 1.816729 -5.5029e-04
16:73403706 T C 0.244256 -3.8240e-06
16:73407901 A G 0.054039 -1.2148e-05
16:73418503 C T 1.958542 -1.4481e-05
16:73419727 T G 1.025190 7.0647e-06
16:73424616 A G 0.052162 1.5903e-05
16:73424650 G A 1.674753 -4.8011e-05
16:73425760 G A 1.389396 1.2537e-05
16:73429438 C T 0.997478 -4.9095e-05
16:73430926 T C 0.197361 -2.7212e-05
16:73434849 T C 0.045064 1.6674e-05
16:73438370 C T 0.164443 5.1938e-05
16:73439355 T C 0.278122 -9.1913e-05
16:73440449 G A 0.669456 5.6300e-05
16:73445027 T C 0.080420 1.9889e-05
16:73445250 C T 0.024528 1.2238e-05
16:73447699 C T 0.139447 -5.2885e-05
16:73450356 C T 0.075139 -3.1952e-05
16:73451139 A C 1.726545 3.7878e-05
16:73454994 T C 0.161379 5.3718e-05
16:73457869 C T 0.428839 -1.3187e-05
16:73460857 T C 0.032905 -6.4779e-06
16:73466497 A G 0.268515 -1.2914e-04
16:73466538 G T 1.134744 3.8961e-05
16:73467262 A C 0.054636 2.8530e-06
16:73467733 T C 1.873214 -1.8232e-04
16:73469645 G A 0.442701 -2.7974e-04
16:73471885 A G 1.455418 7.7285e-05
16:73478676 C T 0.080962 -7.8613e-06
16:73483987 G A 0.035216 1.1738e-04
16:73484714 T G 0.234600 1.0491e-04
16:73490842 T C 0.163394 6.4767e-06
16:73497404 C T 0.230556 -1.5222e-04
16:73497837 T C 0.083296 -5.4075e-05
16:73501536 C T 0.247398 -2.7874e-04
16:73504210 T C 0.741122 -2.7350e-04
16:73504828 G A 0.841578 1.4342e-04
16:73504880 C G 0.032519 -1.1027e-05
16:73505199 C T 0.365082 4.9021e-05
16:73506263 T C 0.171512 2.3389e-05
16:73510274 T C 0.227589 -2.6986e-05
16:73513735 A G 0.170850 1.3364e-06
16:73518699 G T 0.095321 -3.1316e-05
16:73521908 T C 0.050893 5.9951e-05
16:73525946 A C 0.065876 -1.0443e-04
16:73525976 C T 0.136812 2.8768e-05
16:73529292 G A 0.113465 -2.7932e-05
16:73533482 T C 0.025064 2.3973e-05
16:73536083 T C 1.574242 -3.6037e-05
16:73538128 G T 0.429017 -3.6886e-04
16:73541289 C T 0.075775 6.1777e-06
16:73543220 A C 0.278349 -4.9692e-06
16:73544257 T G 0.842844 -8.6201e-06
16:73545855 T C 0.151505 1.0738e-04
16:73545964 T G 0.138314 6.5301e-06
16:73550343 G A 0.829929 -7.4547e-05
16:73553851 C T 0.124413 9.0496e-05
16:73556224 T G 0.266181 -8.9828e-06
16:73559183 T C 1.141301 -3.2253e-05
16:73559357 A G 0.037131 4.4290e-05
16:73560998 C T 0.239231 -1.3553e-05
16:73565231 A C 0.151466 7.9683e-05
16:73565299 C A 1.309090 3.6508e-05
16:73567745 A G 0.074886 -4.3688e-05
16:73570653 A G 0.200191 1.7678e-04
16:73573378 C T 0.072176 4.7060e-07
16:73576594 C T 0.063068 1.5522e-05
16:73576801 C T 0.340434 -1.2332e-04
16:73576899 T G 0.025064 -4.8455e-06
16:73576935 T C 0.087590 -1.9733e-04
16:73579327 A G 0.082150 -4.4520e-06
16:73581058 G A 0.377656 -1.5089e-05
16:73583459 C T 0.059478 -4.6127e-05
16:73586766 A G 0.133852 -2.3169e-05
16:73587808 C T 0.205102 1.2912e-05
16:73592943 G T 0.077148 2.4761e-05
16:73593796 C T 0.129713 -6.5704e-05
16:73594350 T C 0.050066 4.5207e-06
16:73594549 C T 0.067914 -5.4166e-05
16:73595455 C G 0.180792 4.6529e-05
16:73597993 G C 0.936546 2.3231e-06
16:73602926 G A 0.920930 1.5480e-06
16:73603649 T C 1.250494 -2.6459e-05
16:73608695 G A 0.052192 9.3971e-05
16:73609278 C T 0.055051 4.9181e-05
16:73612411 A G 1.222175 -1.7344e-05
16:73615991 G A 0.415872 -3.0267e-06
16:73616158 T C 0.163355 -7.9053e-07
16:73621975 C A 0.055175 8.9764e-06
16:73639049 C T 0.076077 -4.0675e-05
16:73646276 A G 0.073266 1.1693e-04
16:73648552 T C 0.042558 -5.2430e-05
16:73651102 C T 1.948750 -6.7487e-05
16:73654699 G A 0.057570 -3.9450e-05
16:73661110 C G 0.181847 4.6244e-06
16:73663814 A G 0.048229 -6.6256e-05
16:73673729 T G 0.024174 -1.3591e-05
16:73675333 T C 1.938324 -5.1304e-06
16:73677663 T C 1.368838 7.9421e-06
16:73678116 A G 0.170275 -1.6624e-05
16:73687396 C T 1.769396 1.5829e-06
16:73688157 A G 1.945221 -2.9946e-05
16:73690384 C G 0.172820 4.9580e-06
16:73692719 A G 0.337344 -1.6121e-05
16:73693745 C T 0.049556 1.4400e-05
16:73704462 C A 0.123845 3.4319e-05
16:73712556 A G 0.396962 -8.5532e-07
16:73720286 C T 0.082754 -4.2212e-05
16:73724234 A G 0.293169 -1.0785e-05
16:73725848 T G 0.242097 -2.4480e-05
16:73726871 A C 0.208209 1.2763e-05
16:73728620 C T 1.180535 1.2405e-05
16:73730991 G A 0.347854 -1.1986e-05
16:73731221 G T 1.931894 -3.6062e-05
16:73733288 A G 1.841802 2.1739e-05
16:73736278 T C 0.043269 -1.0278e-04
16:73736589 T G 0.067661 2.9810e-05
16:73744310 T C 1.852104 -1.5371e-06
16:73745443 A C 0.121034 5.6824e-05
16:73747409 C A 0.259238 1.9735e-05
16:73751546 G C 0.430192 7.1961e-07
16:73751801 C T 1.963177 1.4518e-05
16:73752878 A G 1.792460 3.2157e-05
16:73754334 T C 1.785131 -9.9293e-05
16:73758522 C T 0.155796 -1.3222e-05
16:73760302 C A 0.137613 -4.0707e-06
16:73771261 G A 0.066191 -1.0461e-05
16:73773503 T G 0.619325 1.4386e-05
16:73774855 C T 0.142203 9.6121e-06
16:73780134 T C 0.264474 5.9507e-06
16:73783555 C T 0.065464 2.0810e-04
16:73784484 C T 0.080582 -8.9686e-05
16:73799807 G A 0.882673 -3.8704e-05
16:73800227 C T 0.182207 3.3000e-05
16:73800492 C A 0.545838 1.5155e-04
16:73804798 G A 1.292283 3.5260e-06
16:73808621 T C 0.091079 -6.6603e-05
16:73813611 A G 0.911505 -3.9012e-05
16:73815148 T C 0.067158 8.8948e-06
16:73815413 T C 0.068167 3.3894e-07
16:73816322 C T 0.681546 -5.0958e-05
16:73821548 T G 0.044911 -9.8152e-06
16:73823523 G A 0.023175 1.9207e-05
16:73829111 C T 0.094831 -1.7760e-06
16:73829270 C A 0.965602 2.4181e-05
16:73829287 C G 0.044558 3.8206e-06
16:73831352 A G 0.059657 4.7274e-05
16:73835699 T C 0.607397 2.2016e-05
16:73839741 A G 0.070316 2.4250e-05
16:73847806 G A 0.800003 4.6252e-06
16:73854401 C G 0.063084 4.9826e-05
16:73857956 T C 0.736588 -4.4468e-06
16:73865637 C A 0.043866 4.7027e-05
16:73874362 G A 0.936059 1.6569e-05
16:73875232 T G 0.056181 -4.2932e-05
16:73879366 C G 0.043827 -1.1045e-04
16:73883225 A C 0.030568 -2.0092e-05
16:73892813 A G 0.052812 3.5007e-05
16:73892971 G A 0.046463 4.8070e-06
16:73894315 G A 0.023262 3.9442e-06
16:73894476 T C 0.057979 -8.8354e-05
16:73899120 C T 0.093702 -1.7761e-05
16:73901109 C T 0.104435 7.2314e-05
16:73906056 G A 0.076895 -1.0030e-04
16:73909507 A G 1.053172 -5.2475e-06
16:73913266 G T 0.380727 -4.0859e-05
16:73914812 C T 0.270287 -2.5068e-05
16:73915885 T C 0.170272 6.6210e-05
16:73915896 G A 1.138246 -2.9947e-05
16:73920481 C G 0.025304 3.3921e-05
16:73922733 G A 0.453247 3.6099e-05
16:73930273 C T 0.241951 -9.3613e-06
16:73932204 C T 0.066554 -4.5287e-05
16:73934160 C T 0.682445 -1.6742e-05
16:73945162 T C 0.020033 1.1522e-05
16:73972223 A G 0.051887 -5.8211e-05
16:73976130 G A 0.662750 -3.7459e-05
16:73989041 A G 0.039046 -7.7024e-06
16:73993266 C T 0.065233 -1.1836e-05
16:73993617 G C 0.032402 1.3937e-05
16:73996573 C T 0.668940 -2.0126e-05
16:74002196 C G 1.303926 -8.7283e-05
16:74003603 A G 0.144689 1.0876e-05
16:74006085 G C 0.023438 -1.7497e-05
16:74007156 A G 0.669381 -6.1888e-05
16:74010053 A G 0.023584 3.4511e-05
16:74011045 A G 0.051971 -6.7629e-05
16:74016752 G T 0.253169 -6.5531e-06
16:74017426 A G 0.548474 -9.9943e-05
16:74025074 G A 0.026430 -7.4590e-05
16:74025140 A G 0.088729 -1.0753e-04
16:74029300 A G 0.085688 -4.5639e-05
16:74039602 C G 0.090118 1.5318e-05
16:74042615 G A 0.796008 -4.7641e-05
16:74044532 A G 0.250939 1.8265e-05
16:74048264 A G 0.032399 6.7896e-05
16:74052465 A G 0.205041 -4.3425e-06
16:74059071 C G 1.002561 9.9887e-05
16:74059365 A G 0.745131 -1.1851e-04
16:74059607 T C 0.070449 3.2210e-05
16:74059742 C T 0.855593 2.5675e-07
16:74061166 A G 0.068469 1.6830e-06
16:74062096 A G 0.029303 -5.3742e-05
16:74062203 C T 1.079573 2.7525e-05
16:74062244 A C 0.848131 4.0158e-05
16:74062869 G T 0.232055 -8.2461e-05
16:74065215 C A 0.060637 -9.1617e-06
16:74066256 A G 0.069479 -1.9346e-05
16:74069595 A G 0.089612 3.2796e-05
16:74070632 A G 0.897872 -1.6478e-05
16:74074277 T C 0.099479 -7.1149e-06
16:74076073 T C 0.213817 -3.0336e-04
16:74076252 G A 0.756312 -6.2626e-05
16:74076446 C A 0.099463 3.4937e-05
16:74077288 A G 0.069268 3.4790e-05
16:74081326 C T 0.517454 3.3951e-06
16:74084468 G C 0.923358 -4.7547e-05
16:74085853 G A 0.829504 -9.5261e-05
16:74087933 C T 0.626683 -7.4266e-06
16:74088091 G T 0.564255 -3.2680e-05
16:74088159 T G 1.697684 3.8873e-04
16:74089564 T G 0.052851 -8.2205e-05
16:74089756 A G 0.044769 -6.8288e-06
16:74096641 A G 0.261494 9.1088e-05
16:74098329 T G 0.050251 -1.2600e-05
16:74106053 T C 1.673088 -3.6803e-05
16:74112386 T C 0.033658 -2.0619e-05
16:74116707 G T 0.106652 2.8925e-06
16:74123714 A G 1.675691 -4.7464e-05
16:74131235 G A 0.481141 1.8953e-06
16:74131537 C T 0.036313 1.4132e-05
16:74134311 A G 1.896428 5.5933e-05
16:74140113 A C 0.150343 -1.0939e-04
16:74140511 A G 1.815959 7.0500e-05
16:74141652 T C 0.031403 -5.2358e-05
16:74141762 G A 0.172038 -3.7487e-06
16:74147940 T C 0.031854 5.8088e-05
16:74150649 A G 0.086259 2.0517e-05
16:74151736 G A 1.895967 2.1058e-05
16:74154305 G A 0.083111 -5.8947e-05
16:74154364 T C 0.508496 -7.3345e-05
16:74157172 C T 0.030556 -2.7164e-05
16:74159147 C T 0.125893 -1.0614e-04
16:74162662 C G 0.183995 -1.7726e-05
16:74165593 T C 0.397566 -6.6190e-04
16:74175290 C T 1.042993 4.2885e-05
16:74175779 G A 0.053006 -9.7325e-05
16:74183855 T C 1.490946 -1.0476e-05
16:74184483 T C 0.046216 -5.3368e-05
16:74185231 C G 0.518684 -1.6441e-06
16:74186767 G A 1.179351 5.4295e-06
16:74187585 A G 0.129879 4.1708e-06
16:74190208 C T 0.041413 4.0093e-05
16:74193212 C T 0.053646 1.0953e-04
16:74197944 T G 0.045522 -2.6068e-06
16:74198621 C A 0.044019 1.7455e-05
16:74201364 C T 0.981769 1.4495e-05
16:74208707 G A 0.963839 2.0065e-05
16:74209263 A G 0.045028 2.3591e-05
16:74215362 T C 0.088336 -7.5497e-05
16:74221358 A G 0.058144 -1.3672e-04
16:74226568 T C 0.060303 -3.5220e-05
16:74233216 A G 0.374969 -7.6425e-05
16:74233935 A G 0.036726 1.2052e-04
16:74234721 T C 0.075194 1.6446e-05
16:74246907 C T 1.862296 7.2644e-05
16:74251082 A G 0.099843 2.7444e-05
16:74253368 C T 0.141093 -1.5455e-05
16:74264082 G A 0.031435 2.5104e-05
16:74264796 T A 0.119671 -2.6313e-05
16:74270536 T C 0.275350 3.5625e-07
16:74276403 C T 0.050069 -8.3096e-05
16:74281750 C T 0.056859 -7.5116e-06
16:74287385 G A 1.908973 6.4944e-05
16:74292874 A G 0.066811 2.1425e-05
16:74301456 C A 0.021815 9.8746e-06
16:74301477 A G 0.091400 -7.3559e-05
16:74301631 C A 0.131865 -4.5150e-05
16:74303556 C A 0.035758 -1.0636e-05
16:74311453 A G 0.174699 -2.4690e-05
16:74319256 T C 0.086733 5.2067e-05
16:74320651 G A 0.290008 -3.2443e-06
16:74321980 C G 0.036333 1.0318e-04
16:74323852 C T 0.075055 2.2266e-05
16:74324862 C T 1.319817 -9.5325e-06
16:74330979 A G 0.032467 1.7817e-04
16:74335204 C T 0.297691 7.8101e-05
16:74349842 C T 0.026735 -4.8290e-05
16:74350699 C T 0.029611 -9.9344e-05
16:74354146 A G 0.026631 3.4210e-06
16:74355113 T G 0.280310 -1.5268e-05
16:74465514 A C 0.273581 1.5210e-05
16:74465753 C T 0.536396 -2.4832e-05
16:74468856 A G 0.088450 -1.1778e-05
16:74469131 T G 0.020413 -4.6576e-04
16:74469446 C T 0.028283 -4.6247e-08
16:74472584 T C 0.958094 2.8733e-05
16:74472696 T C 1.289206 3.7062e-05
16:74473659 T C 0.336198 -1.5877e-05
16:74473826 T C 0.743310 8.5956e-05
16:74474004 C A 0.330525 5.1987e-06
16:74481113 T C 0.065950 -3.1950e-05
16:74481327 C T 0.071322 -4.0776e-06
16:74482053 A G 0.706944 -2.8702e-05
16:74482388 G A 0.117753 1.2240e-04
16:74485788 T C 0.634869 -5.8661e-05
16:74488957 T C 0.117879 1.1605e-05
16:74499046 C G 0.435732 8.5280e-07
16:74500123 C G 0.098866 -4.4514e-06
16:74500487 A G 0.090079 -5.7216e-05
16:74501924 A G 0.037560 -1.6740e-06
16:74503094 A C 0.041013 3.9301e-05
16:74504096 T C 0.046070 5.3072e-05
16:74510544 A C 0.186507 -7.6945e-05
16:74516796 C T 0.132560 -3.2990e-06
16:74521738 G A 0.031990 -1.3637e-04
16:74534034 C T 0.382856 1.4309e-05
16:74534426 A G 1.945845 -3.6458e-05
16:74535906 C A 0.331424 -4.2947e-05
16:74541967 A G 0.260660 -7.0627e-05
16:74546991 C G 0.050988 -2.4823e-05
16:74559117 C A 0.340233 8.5124e-05
16:74565680 A G 0.049994 9.9040e-07
16:74572572 C T 0.712069 1.0530e-04
16:74585754 A G 1.271796 2.7761e-05
16:74592132 G C 0.165812 6.9668e-05
16:74609177 G T 1.672815 5.6739e-05
16:74610200 A G 0.072672 -5.1647e-06
16:74610422 C T 0.366358 -1.6266e-05
16:74612030 C G 1.275772 3.5702e-05
16:74612836 T G 0.222892 -1.7361e-05
16:74614939 C T 0.026080 -1.5501e-06
16:74618996 C G 0.054756 -1.5050e-05
16:74621129 A G 1.282614 2.4577e-05
16:74634128 C T 0.203489 -3.4502e-05
16:74639761 T G 0.329876 -1.9215e-05
16:74649508 A G 0.038725 -6.8815e-06
16:74654473 A G 0.304510 2.9019e-05
16:74658867 A G 0.983310 2.0157e-06
16:74662597 T C 0.443032 2.1464e-04
16:74662714 A C 0.032587 -8.9537e-05
16:74664698 G A 0.054181 6.1141e-05
16:74664743 C T 0.837560 -8.7211e-05
16:74671772 T C 0.024090 1.1836e-04
16:74688653 G A 0.040056 -8.3531e-05
16:74688948 G T 1.009504 -7.9707e-06
16:74695079 T G 1.331667 2.7982e-05
16:74698743 C G 0.073201 -3.4369e-05
16:74698890 C T 0.057044 -1.7575e-05
16:74704235 C A 1.328717 5.0511e-05
16:74705424 G A 0.285123 4.8667e-05
16:74709233 A C 0.029559 6.5021e-05
16:74709610 A G 0.042334 -4.9671e-06
16:74709737 A C 0.822146 -4.5898e-05
16:74712993 C T 0.038355 3.4428e-05
16:74713054 G A 1.226089 1.1301e-04
16:74721501 G C 0.161048 -5.0451e-06
16:74723707 A G 0.262724 1.4135e-05
16:74724795 C A 0.053996 -5.7215e-06
16:74729219 T C 0.054185 8.8605e-06
16:74729262 G A 0.032607 -1.0502e-05
16:74732517 G A 0.246538 1.2708e-05
16:74734867 C G 1.244882 -4.7801e-06
16:74734970 C A 0.037346 -3.0537e-05
16:74735148 A G 1.158620 1.5816e-05
16:74735947 A G 0.543586 -2.7067e-06
16:74743736 T C 1.634519 -4.4646e-05
16:74743872 A G 0.787929 -2.0012e-05
16:74750237 G A 0.067401 -1.2478e-05
16:74750351 G A 0.067362 -7.0637e-06
16:74754043 G C 0.262020 -5.4054e-05
16:74755804 G A 0.068732 -4.5610e-05
16:74761843 G A 0.020309 -2.9669e-05
16:74771583 C G 1.189305 -2.4175e-05
16:74772841 A G 0.036515 1.0891e-05
16:74772851 A G 0.159516 2.1051e-05
16:74777794 T G 0.493335 -3.6184e-06
16:74781794 T C 0.500060 1.0886e-05
16:74786178 C G 0.497288 4.6611e-05
16:74788977 G C 0.062370 4.1346e-05
16:74790542 C T 0.175719 -7.0360e-06
16:74796334 T A 0.950278 -2.5759e-05
16:74798920 A G 0.051257 -8.9346e-07
16:74801340 T C 0.032600 2.4774e-05
16:74808425 A G 0.640802 -7.7264e-05
16:74815728 T C 0.064675 3.5598e-05
16:74820071 A C 0.452961 1.6028e-05
16:74821744 A G 0.608588 3.3259e-05
16:74825281 G A 0.025654 -1.4254e-05
16:74830344 T C 0.070472 1.2051e-05
16:74833151 A G 1.391168 -5.7788e-06
16:74834948 T C 0.027709 3.1330e-05
16:74845093 G A 0.041955 8.7594e-05
16:74846353 T C 0.054003 -1.6139e-05
16:74846999 T G 0.024294 -3.8985e-05
16:74847600 T C 0.446882 -9.7776e-05
16:74851949 T G 0.054081 -1.1884e-04
16:74852080 G T 1.702137 -1.5319e-05
16:74852312 G T 0.175972 1.4605e-05
16:74855580 T C 0.853626 -6.2809e-05
16:74855860 C A 0.028111 1.3998e-04
16:74856075 C A 0.171285 -1.1788e-05
16:74859217 A G 0.200094 4.0556e-06
16:74860677 T C 0.053837 1.6477e-05
16:74861573 G A 0.042247 1.8661e-05
16:74862586 T C 0.047365 -6.4006e-05
16:74867442 A G 0.246067 1.8157e-05
16:74868922 A G 0.221523 -1.6319e-05
16:74869353 A G 1.061416 -2.1962e-05
16:74874522 T C 0.205985 -3.0017e-05
16:74875796 G A 0.419134 -7.7673e-06
16:74877063 A G 0.726260 1.3556e-05
16:74884490 T C 0.798449 2.2743e-05
16:74885720 T C 0.418582 1.0259e-06
16:74893495 C T 0.899515 -4.1795e-05
16:74893812 C T 0.072403 -3.4323e-06
16:74893959 A G 0.113747 1.5094e-05
16:74895876 A C 0.054441 -6.9129e-06
16:74898639 T G 0.096879 -5.4761e-05
16:74902848 G A 0.336033 -1.6535e-05
16:74908439 T C 1.935137 -4.6503e-04
16:74912634 C T 0.153034 -1.0130e-05
16:74920191 A G 0.334825 -7.9409e-06
16:74920374 T C 1.932716 -3.3259e-04
16:74921167 T C 0.027076 -5.9317e-05
16:74921446 C T 0.484883 -6.9997e-06
16:74922448 G C 1.919697 -6.8021e-05
16:74922857 T C 1.951729 -4.4239e-05
16:74922947 T C 0.083581 -2.2967e-05
16:74924019 G C 0.046823 9.5957e-05
16:74924716 G C 0.033396 1.5021e-04
16:74926947 G A 0.502465 -4.1440e-05
16:74928308 T C 0.471374 -1.4447e-05
16:74933760 A C 0.023824 -1.2322e-04
16:74934097 G T 0.024259 -1.0950e-05
16:74935232 C T 0.625921 -8.9079e-05
16:74937650 C T 1.934695 -7.6256e-05
16:74945303 T C 0.048410 2.9158e-05
16:74947599 G A 0.029488 -8.5054e-05
16:74950286 C A 0.142216 2.3043e-05
16:74961128 T C 0.033467 -2.6221e-05
16:74964089 T G 0.482715 -1.1269e-05
16:74967819 C T 0.564793 -4.5250e-05
16:74972220 C A 0.030711 -1.8194e-05
16:74977320 C G 0.051741 4.1151e-05
16:74977870 G A 0.755147 -2.1213e-05
16:74983514 A G 0.120385 1.0157e-04
16:74984725 A G 0.133001 -3.0629e-05
16:74989467 A G 0.105127 6.9006e-06
16:74990004 T C 0.767835 7.0356e-05
16:74991808 A G 0.046856 1.8096e-05
16:74998584 C T 0.900969 2.6845e-05
16:75002852 A G 0.107311 -2.8886e-04
16:75006444 C T 0.053078 1.7184e-05
16:75008947 C A 0.115292 9.1215e-06
16:75012687 T A 0.032915 -1.4070e-07
16:75016854 C T 0.041052 -1.4416e-04
16:75018874 A G 0.117022 1.3778e-05
16:75019777 G A 0.098187 7.7218e-05
16:75020986 A G 0.534631 4.3633e-04
16:75030403 G A 0.094516 6.9691e-05
16:75034214 A C 1.097551 -5.1507e-05
16:75037257 C T 0.045213 -1.6134e-04
16:75040072 A G 0.037151 -1.4890e-05
16:75048508 A G 0.108090 -5.5167e-05
16:75048634 A G 0.024178 -7.4252e-06
16:75054175 G C 0.067093 2.0020e-05
16:75059606 T C 0.044506 -1.3046e-04
16:75060442 C T 0.023700 -1.1300e-05
16:75060902 C T 0.038537 -2.1032e-06
16:75065758 A G 0.075363 4.8304e-05
16:75079009 G C 0.047622 4.8213e-05
16:75094784 A G 1.863909 2.4539e-05
16:75097142 A G 0.037693 -1.5077e-05
16:75104764 A G 0.130379 -5.8047e-05
16:75107716 C G 0.255025 1.0797e-04
16:75108077 G C 0.704211 1.6754e-04
16:75116252 A G 0.124358 5.5841e-04
16:75122540 T C 0.091553 1.0029e-04
16:75127609 A G 0.039553 4.3976e-05
16:75128028 C T 0.023671 -6.6989e-05
16:75130422 G C 0.086749 8.3589e-06
16:75139341 T C 0.157958 6.5255e-05
16:75162298 C T 0.688184 4.1758e-07
16:75163282 A G 0.218150 7.7933e-05
16:75165374 T C 0.932849 -1.8242e-05
16:75181554 C T 1.117899 2.0880e-05
16:75189999 A G 0.031471 1.4584e-06
16:75191440 A C 0.054194 -5.0181e-05
16:75197818 C A 0.229212 -2.4098e-05
16:75197927 G A 1.741804 1.4153e-04
16:75198114 C T 0.129139 -1.4602e-04
16:75199094 C T 0.365517 1.1305e-05
16:75199864 T C 0.052562 2.1044e-06
16:75200103 T C 0.135474 3.5400e-05
16:75202239 G T 0.058992 -2.0685e-04
16:75204282 A C 0.204219 1.2927e-05
16:75204325 T C 0.610766 2.4773e-05
16:75210863 G A 0.026368 5.1770e-06
16:75211053 G A 0.023804 -5.8301e-05
16:75211089 C A 0.075645 7.4278e-05
16:75223797 G A 0.042065 1.2914e-04
16:75227494 G A 0.208858 -8.9045e-05
16:75230452 T C 0.358393 -7.0288e-06
16:75230998 T G 1.912355 -1.4173e-05
16:75232528 T G 0.076519 3.5895e-05
16:75234797 C G 0.046440 -8.2736e-05
16:75236880 A G 0.394151 -7.8501e-05
16:75238103 T C 1.605875 -1.2319e-05
16:75243286 G A 0.351671 -6.3671e-05
16:75247245 G T 0.187238 6.3620e-05
16:75255579 A G 0.047635 3.9654e-05
16:75258617 T C 0.184226 8.5757e-05
16:75261095 C A 0.097424 -1.4293e-05
16:75261647 T C 0.045785 -8.7297e-05
16:75262639 A C 0.046125 -9.8408e-05
16:75263661 A G 0.089515 4.8432e-05
16:75265595 T C 0.022522 -2.7454e-05
16:75265754 C T 0.020821 -4.2464e-05
16:75269267 G A 1.588822 -3.8279e-05
16:75270721 A C 0.576313 -7.3951e-06
16:75274235 G A 0.404794 -8.6832e-05
16:75279910 G A 0.146195 2.1677e-05
16:75281964 C A 1.071731 -7.9875e-05
16:75284548 A G 0.096168 -1.4964e-05
16:75287799 A G 0.045918 -8.6371e-05
16:75288674 C A 0.046505 -8.6765e-05
16:75297778 A G 0.046742 -8.3325e-05
16:75301232 A G 0.054152 -7.9815e-05
16:75302349 A C 0.045398 -7.6828e-05
16:75308365 T C 0.049079 4.9167e-05
16:75313258 G A 0.510583 -1.3853e-04
16:75313485 A G 1.178348 7.8368e-05
16:75316074 G A 0.519090 -1.5044e-04
16:75327916 G A 1.714108 -2.0917e-05
16:75328308 C T 0.750243 3.6428e-05
16:75339131 G T 1.920550 -4.6069e-05
16:75344749 T C 0.034054 6.9149e-05
16:75352126 G A 0.102761 -1.9364e-06
16:75352810 C T 0.036424 7.6961e-05
16:75361995 C T 1.189831 1.0073e-04
16:75381816 A G 0.088479 -2.9710e-05
16:75392680 A G 0.028851 2.4649e-05
16:75395969 T C 0.147088 -2.1792e-04
16:75396540 C T 0.180259 -5.9372e-06
16:75406468 C T 0.023597 7.7666e-06
16:75413709 C T 1.704335 -1.5525e-05
16:75418304 G A 0.096730 -1.5328e-05
16:75418345 A G 0.022130 -4.1933e-06
16:75419747 G T 0.735799 4.4334e-05
16:75434558 C T 0.382690 -1.6748e-05
16:75438777 T C 0.023639 5.0018e-06
16:75443241 C G 0.119116 -4.1955e-05
16:75443816 C T 1.191785 8.5665e-05
16:75451793 G A 0.040345 -7.4967e-05
16:75452534 A G 0.442123 -5.5115e-05
16:75469551 T G 0.191071 -4.8396e-07
16:75480608 T C 0.080832 4.6540e-05
16:75483608 C G 0.030208 1.6892e-05
16:75490145 T C 0.051328 1.9951e-05
16:75492576 A G 0.032130 -5.0678e-05
16:75493481 A G 0.031597 -4.1314e-05
16:75496542 A C 1.965566 7.4524e-05
16:75496758 C T 0.212350 -2.3612e-06
16:75498823 A G 0.045324 -6.7178e-05
16:75499357 G A 0.033282 -5.4594e-05
16:75505561 T C 0.101852 2.1640e-05
16:75505567 G C 0.079768 4.0630e-05
16:75507094 T C 1.311754 1.2180e-05
16:75520252 G A 0.031815 -4.4038e-05
16:75520661 C T 0.209500 -6.1213e-06
16:75521030 A G 1.259848 -3.7431e-05
16:75521189 C T 0.173180 1.9306e-05
16:75522979 C T 0.046489 -8.5911e-05
16:75525781 C T 0.040552 -1.0489e-04
16:75526247 C G 0.029854 -5.2012e-05
16:75526936 A C 0.040536 -1.2930e-04
16:75527524 A G 0.030698 -5.6225e-05
16:75528511 T C 0.686314 4.0408e-05
16:75531510 A G 0.030539 -6.4598e-05
16:75531925 C T 0.044610 -1.2567e-04
16:75534058 C T 0.030137 -4.9932e-05
16:75534172 T C 0.082721 -1.8503e-05
16:75535796 C A 0.031760 1.0529e-05
16:75536272 C G 0.030254 -4.6049e-05
16:75540347 C T 0.066317 3.0721e-05
16:75541360 A G 0.031588 -3.0643e-05
16:75541539 T C 0.042721 1.2793e-05
16:75548704 G T 0.078398 7.9566e-06
16:75552991 T C 0.057709 4.3287e-05
16:75553631 T C 0.127879 1.3697e-05
16:75556690 A G 0.033116 -6.8314e-05
16:75561985 C T 0.042299 -1.0497e-05
16:75562918 A G 0.042555 -4.8728e-05
16:75563330 A G 0.392103 2.1347e-05
16:75563746 G T 0.386141 1.7865e-05
16:75564668 G C 0.030293 -4.3697e-05
16:75565284 A G 0.185349 -1.2817e-05
16:75565420 G A 0.570496 1.1988e-05
16:75569739 A C 0.172801 -4.3925e-05
16:75578459 G A 0.511144 1.4663e-06
16:75581069 A G 0.509891 5.6735e-06
16:75582293 T C 0.069050 -1.0950e-04
16:75583585 C T 0.046015 4.3138e-05
16:75590092 C G 0.094513 3.3686e-05
16:75596940 G C 0.593726 8.8203e-06
16:75607594 G A 0.047813 1.4721e-05
16:75623640 A G 0.305604 -2.1045e-06
16:75628094 A G 0.098376 2.4661e-05
16:75628530 T C 0.074071 -1.8508e-05
16:75635852 T C 0.609429 1.5793e-05
16:75637360 G C 0.045609 5.4391e-06
16:75642801 A G 0.050335 5.8983e-05
16:75646423 G A 0.080449 -8.4412e-05
16:75646576 T G 0.097038 2.0959e-05
16:75646685 T G 0.433882 -1.0351e-04
16:75657221 A C 0.081235 -8.0724e-05
16:75660367 G A 0.171616 -3.6474e-05
16:75661803 C G 0.080060 -7.8656e-05
16:75662883 T C 0.209624 -3.8513e-05
16:75664897 T C 0.030202 -5.1401e-05
16:75665019 G A 0.596994 2.5572e-06
16:75675609 C T 0.227829 -7.6758e-05
16:75679181 T A 0.386910 3.7341e-05
16:75685746 C T 0.099112 3.6385e-05
16:75689763 A G 0.028605 -5.5312e-05
16:75690279 G A 0.092377 2.9479e-05
16:75692281 A G 0.036826 -1.0182e-04
16:75693029 T C 0.469926 -9.8330e-06
16:75716426 T C 0.837953 5.4274e-05
16:75717841 T C 0.033451 2.6479e-06
16:75718472 A G 0.182473 -1.1410e-05
16:75720958 G A 0.052296 1.9436e-04
16:75724940 A G 0.180951 4.0007e-05
16:75727127 G A 0.055350 -1.9528e-05
16:75728368 G A 0.096097 1.5541e-05
16:75731319 G A 0.189377 -1.0138e-05
16:75738850 T G 0.095720 2.5807e-06
16:75752831 C T 0.020572 -2.7003e-05
16:75782853 G C 0.064698 5.1252e-07
16:75783117 T G 0.638206 1.2109e-04
16:75786802 A G 0.022616 -1.2449e-05
16:75787596 G A 0.044460 -2.5139e-05
16:75788840 G A 1.108892 -2.1540e-05
16:75789330 G A 0.023821 -4.4097e-05
16:75800027 C T 0.291361 2.5016e-05
16:75814540 A G 0.066700 -7.5593e-05
16:75821627 T A 0.090031 -9.1163e-05
16:75826394 C T 0.117918 2.2768e-05
16:75838596 T C 1.497769 -1.4510e-05
16:75838782 T C 0.096126 -1.0558e-04
16:75841494 T C 0.265223 -2.0780e-05
16:75850527 A G 0.025538 -2.7968e-05
16:75852899 T C 0.216141 2.2231e-05
16:75873774 G C 0.086593 -2.8443e-05
16:75875207 A G 0.061390 1.6435e-05
16:75879727 G A 0.032126 -7.8068e-05
16:75891123 C A 0.070553 -8.3565e-05
16:75894212 G T 0.706068 2.4964e-05
16:75895932 C T 0.116759 -6.3707e-05
16:75900293 T C 1.637462 1.4877e-07
16:75914496 G C 0.258557 4.3209e-05
16:75923087 G T 0.089190 9.0679e-06
16:75931234 T C 0.046093 6.3150e-08
16:75936826 A G 0.279858 3.2605e-05
16:75942585 T G 0.098509 4.8312e-05
16:75947510 C T 0.090005 -9.1075e-05
16:75948970 C T 0.021045 -1.2521e-05
16:75954371 T C 0.023311 6.8955e-05
16:75954744 G A 0.321505 -8.6118e-05
16:75965325 T A 0.054392 -4.6066e-06
16:75966209 A G 0.044094 -2.0940e-06
16:75969837 C T 0.209198 1.9977e-05
16:75973563 G A 0.251981 1.2079e-05
16:75978975 T C 0.291391 -1.1618e-05
16:75980778 C T 0.187040 -1.1399e-05
16:75982586 C T 0.032350 -3.0456e-05
16:75985009 A G 1.008984 -1.2252e-05
16:75991446 A G 1.277369 -1.6515e-05
16:75992185 A G 0.081790 3.6814e-05
16:75992624 G A 0.112316 -3.1602e-05
16:75993762 G A 0.058618 7.4593e-07
16:75998739 C T 0.456184 -6.7376e-05
16:76002047 T C 0.051358 -1.5736e-05
16:76007375 A G 0.033957 -7.3182e-05
16:76018731 A G 0.085613 -1.1949e-04
16:76021964 T C 0.043711 1.9070e-05
16:76022436 G A 1.248125 -9.2461e-06
16:76025925 G A 0.175732 -2.7411e-05
16:76027799 T C 0.138811 -3.0662e-06
16:76028673 A G 0.745874 -3.8992e-05
16:76038984 C A 0.370999 8.2103e-06
16:76044723 G A 0.829923 -6.2394e-05
16:76053124 C T 0.071614 -3.3662e-05
16:76053385 A G 0.820990 -5.6780e-05
16:76055758 T C 0.172122 3.8920e-07
16:76055857 A G 0.583476 1.2898e-05
16:76055933 G T 0.115088 2.1278e-05
16:76056374 T G 0.989250 1.3492e-05
16:76065301 T C 0.031334 5.5647e-05
16:76066145 T C 0.048316 3.5477e-05
16:76071196 C T 0.064759 -5.0494e-05
16:76071983 C T 0.638858 -2.7507e-05
16:76080930 A G 0.525711 -2.5395e-05
16:76082577 A G 0.099820 -5.6620e-05
16:76092009 C G 0.056005 -5.5984e-05
16:76096084 C T 0.518843 -2.5418e-05
16:76099327 A G 0.085178 1.1834e-05
16:76099664 T C 0.029205 -7.8735e-06
16:76116347 T C 0.043120 1.1824e-04
16:76127768 G C 0.033512 1.0454e-06
16:76140692 A G 0.557481 7.3318e-06
16:76144650 G T 0.425992 5.2169e-05
16:76151589 A G 1.365715 8.9652e-05
16:76153752 C T 0.028877 1.2988e-05
16:76162666 A G 0.330823 1.3608e-05
16:76186992 C T 0.201681 2.0222e-07
16:76188497 A G 0.776251 9.4080e-05
16:76193199 C T 0.030848 2.1043e-05
16:76195265 A C 0.027683 -9.3896e-06
16:76203521 G A 0.048842 -9.1940e-05
16:76210598 C T 0.077612 -2.9640e-05
16:76216149 G C 0.342716 5.2120e-06
16:76227366 T C 0.032990 -1.8020e-05
16:76229554 A G 0.545565 -1.3166e-04
16:76233399 A C 0.349464 3.2139e-05
16:76235505 T C 0.068914 1.0477e-05
16:76240509 G C 0.038443 1.9403e-05
16:76248410 G A 0.586514 1.4770e-05
16:76261676 G A 0.192772 1.2588e-05
16:76263590 T C 0.029264 3.2487e-05
16:76265282 T C 1.505055 2.7823e-05
16:76274993 G A 0.864623 -6.2358e-05
16:76276174 C T 0.765666 9.2598e-06
16:76276520 C T 0.481235 -2.1941e-04
16:76278553 G A 0.037495 -3.9113e-05
16:76282990 A G 0.580302 1.8242e-05
16:76290155 A G 0.026803 1.9898e-05
16:76292497 C G 0.201441 7.5538e-05
16:76292533 C A 0.072254 -2.1184e-05
16:76298116 G C 0.025898 -5.4775e-05
16:76298414 A C 0.022526 4.5198e-05
16:76310621 T C 0.735471 4.8175e-05
16:76312817 A C 0.101329 -6.0556e-05
16:76313465 A G 0.087833 -3.4966e-05
16:76314775 G A 0.394255 -2.7852e-05
16:76318542 C G 1.446168 2.5570e-05
16:76321342 T C 0.669307 -1.8846e-05
16:76325856 A G 0.075882 -2.5820e-05
16:76329702 C T 0.060397 1.7692e-05
16:76335794 A G 0.699421 -4.9797e-05
16:76337198 A G 0.072296 7.4705e-05
16:76339611 A C 0.026664 -1.8426e-04
16:76354129 G A 0.707743 -4.2827e-05
16:76358864 A G 0.030523 -9.0953e-06
16:76362013 T C 0.149220 2.6087e-06
16:76364177 C T 1.474623 -2.7809e-05
16:76372629 A G 0.208598 3.6601e-05
16:76373139 C A 0.031675 2.4605e-05
16:76379353 C T 0.179289 -3.8221e-05
16:76383246 A G 0.377049 1.1282e-05
16:76394023 G C 0.162158 -9.9314e-05
16:76394535 G A 0.075412 -4.0236e-05
16:76398320 T C 0.079914 1.6533e-06
16:76404057 A G 0.896366 -3.1070e-05
16:76411579 G A 0.276188 1.4882e-05
16:76412317 G A 1.902592 -5.6773e-05
16:76413718 T C 0.067440 7.0312e-05
16:76415092 C T 0.887483 -2.0540e-04
16:76432398 T C 0.175050 -5.9535e-05
16:76434865 C A 0.041140 1.5814e-04
16:76435946 G T 0.066389 -4.4569e-05
16:76449793 C T 0.045421 -5.4763e-06
16:76451936 A G 0.799672 2.8896e-04
16:76459093 A G 0.094740 1.9432e-05
16:76459190 G A 0.832432 3.5865e-04
16:76459368 A C 0.278492 -3.0544e-04
16:76460139 C T 0.897162 -1.4004e-05
16:76467101 A G 0.037622 3.2536e-05
16:76473624 T C 0.059540 -1.0996e-04
16:76482439 A G 0.042503 -3.5034e-05
16:76482747 G C 0.035668 -2.1293e-05
16:76482910 A G 0.994745 3.2485e-05
16:76484576 A T 1.759039 3.1012e-05
16:76486004 T C 1.804729 -8.4835e-06
16:76486581 G A 0.171788 8.8563e-06
16:76497986 C A 0.194083 -1.6814e-06
16:76503529 T C 0.077018 1.0560e-04
16:76508697 T C 0.262718 9.2358e-06
16:76511762 C A 0.146390 5.1091e-06
16:76515796 C A 0.922232 -1.1670e-05
16:76521236 C T 1.772645 -6.6677e-06
16:76523792 G A 1.791139 3.1686e-06
16:76523938 G A 0.161840 4.7567e-05
16:76524013 G C 0.512589 -1.0147e-04
16:76524393 T C 0.402240 -1.7321e-05
16:76524549 G A 0.192168 -4.1850e-05
16:76524577 G A 0.035327 1.1578e-04
16:76524678 T C 0.088255 -5.8366e-05
16:76524968 C T 0.218235 -6.9332e-06
16:76527948 C T 0.372638 -1.7079e-05
16:76531303 G A 0.065798 -9.2768e-05
16:76532342 A G 0.041036 1.1276e-04
16:76532583 G A 1.822194 -1.2919e-05
16:76544736 C G 0.042292 1.9103e-06
16:76545924 C T 1.387079 6.6617e-06
16:76546827 G A 1.823590 4.0254e-07
16:76547281 T C 0.048320 -1.8755e-05
16:76549731 C T 0.085539 -4.0498e-05
16:76552730 C T 0.083013 -2.8991e-05
16:76552841 C T 1.259216 -1.3740e-05
16:76566157 G A 0.855684 8.3091e-06
16:76567153 C T 0.044898 -2.2971e-05
16:76576620 G A 0.121531 -3.9434e-05
16:76576662 A G 0.431231 -1.3345e-05
16:76581785 A G 0.609478 -1.0237e-05
16:76582164 T C 0.034661 1.1397e-06
16:76584241 C G 0.137704 6.8185e-05
16:76586951 T C 0.752119 1.0763e-05
16:76587331 C T 0.609796 -6.4825e-06
16:76592313 G T 0.502738 7.0178e-06
16:76593334 C T 0.540784 2.2278e-05
16:76599222 C T 0.656470 -1.3492e-05
16:76600669 A C 0.045785 -3.0498e-05
16:76603671 G A 0.030215 -9.3538e-06
16:76603806 T C 0.178383 2.3880e-05
16:76604342 T C 1.206638 7.0191e-06
16:76608160 T C 0.960512 3.5561e-05
16:76609288 C T 0.271481 2.6323e-05
16:76610695 A C 1.660786 -1.3781e-06
16:76611562 C T 0.758727 -1.1929e-05
16:76617507 G A 0.031477 -1.2528e-05
16:76617915 C T 1.102738 5.8819e-05
16:76618621 C G 1.683679 8.9166e-06
16:76618964 C T 0.161862 -7.6837e-06
16:76619806 G A 0.057434 -4.3912e-05
16:76621957 T C 0.085425 -3.0507e-05
16:76625956 T C 0.265759 5.7340e-05
16:76629806 T C 0.255460 6.4229e-07
16:76632518 A G 0.519165 3.0113e-05
16:76634198 T C 1.111706 -2.1340e-05
16:76635013 C A 0.136354 6.5532e-06
16:76635778 T G 0.026722 -4.7814e-05
16:76640703 C T 1.478073 1.0442e-05
16:76640957 T G 0.222214 8.3548e-06
16:76646224 A C 0.037725 3.6783e-05
16:76652214 C G 1.324552 1.0383e-04
16:76655144 G T 0.045837 -2.3783e-05
16:76655542 C A 0.201133 -3.9956e-05
16:76658397 G A 0.028063 5.1657e-05
16:76675869 G T 0.093851 -2.6300e-06
16:76679471 A G 0.072046 -5.6876e-05
16:76680912 A G 0.069621 -2.1178e-05
16:76703755 T G 0.353394 -1.5744e-05
16:76704720 T C 0.036138 -1.3282e-05
16:76704812 G A 0.027900 5.9232e-05
16:76706266 A G 0.288924 -6.2139e-06
16:76721960 G A 0.028621 1.1342e-05
16:76726031 A G 0.026654 9.6801e-05
16:76743414 A G 0.067667 4.2855e-05
16:76758888 G A 0.032230 -1.2266e-05
16:76767431 G T 0.443078 1.1826e-05
16:76771823 G T 0.038293 -5.0283e-05
16:76783913 A G 0.071828 5.3634e-05
16:76798980 A G 0.373102 -3.4565e-05
16:76815651 G A 0.031980 4.4842e-05
16:76817956 C T 0.642269 -2.1266e-06
16:76820976 G A 0.422970 -4.8028e-05
16:76828027 C T 0.045139 1.0165e-04
16:76828888 C A 0.265379 1.3062e-04
16:76830864 T G 0.267190 -4.7013e-05
16:76836381 T C 0.036180 -9.1112e-06
16:76836469 T C 0.086869 -3.4149e-05
16:76842099 T G 1.572473 -9.9550e-06
16:76846539 C T 0.266022 -7.4991e-05
16:76849186 A G 0.060491 -5.2727e-05
16:76851432 C T 0.023295 -9.2042e-05
16:76853479 T C 0.032039 3.6593e-05
16:76856009 C T 0.035739 1.2484e-05
16:76858002 G A 0.144851 4.1204e-05
16:76862439 A G 0.024944 5.2000e-05
16:76863800 C T 0.341713 -2.6906e-06
16:76865122 A G 1.515838 -1.0684e-05
16:76866931 T C 0.046103 -4.9535e-05
16:76868438 T C 1.266752 -2.9335e-05
16:76871382 G A 0.062263 1.0283e-04
16:76877598 A G 0.089505 6.3316e-05
16:76877918 G A 0.740363 -4.1977e-06
16:76878507 A G 0.033756 -4.4773e-05
16:76878862 A G 0.739636 3.5737e-05
16:76880054 T G 0.511164 3.3703e-05
16:76880158 G T 0.022834 -8.5959e-06
16:76881972 C T 0.168270 5.6079e-06
16:76884651 T C 0.053892 4.5745e-05
16:76890043 T C 0.351161 6.7877e-07
16:76890126 C T 0.468992 -1.0771e-05
16:76900461 G A 0.364193 -4.2807e-06
16:76905108 A G 0.832240 3.4000e-05
16:76907610 T C 0.053198 6.5729e-05
16:76913513 A G 1.259806 7.4183e-05
16:76918895 G A 0.053789 -3.1661e-05
16:76932355 G A 1.296892 1.2888e-05
16:76935464 C A 0.118243 2.5442e-05
16:76935681 G C 0.198643 1.5694e-05
16:76938776 T C 0.052578 1.5086e-05
16:76946720 A G 1.288547 2.3992e-05
16:76960823 C A 0.377666 2.6068e-05
16:76967075 C T 0.321550 -1.9226e-05
16:76967774 C T 0.040458 -7.2803e-05
16:76967800 G A 0.041867 -2.1664e-05
16:76968917 G A 0.027816 -2.3897e-05
16:76972621 C T 0.546744 -1.7015e-05
16:76975950 T C 0.116045 4.6165e-05
16:76978107 T C 0.049835 6.5425e-05
16:76985437 A G 1.291511 6.5728e-06
16:76991593 C T 1.970019 -1.6091e-05
16:76992331 C T 0.048638 -2.9200e-05
16:77000977 C T 1.090712 -5.2537e-05
16:77001311 G A 0.852098 -3.3473e-05
16:77001806 G A 0.308697 -1.3212e-05
16:77005187 C T 0.401980 1.8773e-05
16:77022218 G T 0.342531 2.1569e-05
16:77022699 G C 1.340418 -1.5634e-06
16:77023447 C T 0.025443 -1.8409e-05
16:77026416 C A 0.043769 -4.7653e-05
16:77031505 G A 0.590853 3.3319e-06
16:77035834 G A 0.292825 -4.6492e-05
16:77036662 C T 0.247381 9.7783e-05
16:77040605 G A 0.571538 3.8358e-06
16:77045315 C T 0.092079 -3.0589e-05
16:77049257 A G 1.066817 1.9589e-05
16:77055064 A G 1.826404 2.3202e-05
16:77055902 A G 1.839280 4.4364e-05
16:77059086 T G 0.025684 4.9775e-05
16:77064390 G T 0.028027 -3.7907e-05
16:77094812 G A 0.052594 -5.5368e-06
16:77097271 C A 0.423097 2.1264e-06
16:77101327 G A 0.621704 -1.3216e-05
16:77103137 C T 0.716276 2.1629e-05
16:77103829 C T 1.161515 2.9059e-05
16:77116898 A G 0.028475 1.6748e-05
16:77127860 G A 0.149412 9.5903e-05
16:77136476 T C 1.748918 6.6428e-05
16:77142224 A C 0.024723 1.1227e-05
16:77143004 C T 0.199374 -7.1180e-05
16:77158330 T G 0.030530 1.5133e-04
16:77162941 A C 1.967471 3.0657e-05
16:77173725 A G 1.966910 4.0319e-05
16:77178861 A G 1.765530 -2.1616e-06
16:77179300 T C 0.067940 -3.6696e-05
16:77181185 T G 0.048258 2.5126e-05
16:77182094 T C 0.489716 -2.4688e-05
16:77183408 A G 0.060712 -1.4264e-05
16:77187372 T C 0.051611 -3.8365e-05
16:77188707 C T 0.245181 -8.7107e-05
16:77189517 G A 0.034064 4.8110e-05
16:77201509 C T 0.182343 -2.3030e-05
16:77203721 A G 0.118334 -4.9252e-05
16:77206562 A G 1.974595 1.1007e-04
16:77221679 C T 0.099761 -4.4124e-05
16:77224636 G C 0.048852 5.6651e-05
16:77225440 T G 0.038329 -2.8182e-06
16:77229150 C T 0.067927 -3.4980e-05
16:77235574 G A 0.107616 -5.8734e-05
16:77240092 C G 0.090816 1.0469e-06
16:77242013 C A 0.026070 9.0607e-05
16:77242063 T C 0.172041 1.2066e-05
16:77243330 T C 0.050416 -2.7788e-05
16:77244837 C T 1.348263 9.9606e-07
16:77245139 C T 0.056262 -4.7739e-05
16:77246218 A G 1.150626 -5.6065e-06
16:77249450 T A 0.025151 4.0077e-06
16:77254262 C T 1.831036 6.8199e-05
16:77255735 A G 0.808406 1.8753e-05
16:77257307 T C 0.271533 1.4651e-05
16:77258834 T C 1.634093 1.3498e-05
16:77262306 T C 0.028777 -4.9681e-05
16:77265478 A C 0.498158 -2.5409e-05
16:77270103 A C 0.067641 1.1696e-04
16:77274806 G A 0.194583 1.2831e-05
16:77276815 G A 0.539463 1.8334e-05
16:77276860 C T 0.151395 2.2363e-05
16:77279769 A C 0.047024 1.2666e-05
16:77295852 A G 0.421870 -3.4913e-05
16:77297193 A G 0.839975 2.9674e-05
16:77302444 A C 0.028988 6.6990e-05
16:77306187 T C 0.075042 1.1233e-04
16:77311312 T C 0.301949 3.2596e-05
16:77312712 A G 0.281498 4.9384e-06
16:77314194 G T 0.333553 -1.6335e-06
16:77316834 G C 0.977156 6.7824e-06
16:77317591 C T 0.247648 6.4330e-05
16:77319869 G A 0.104565 -3.0565e-05
16:77320524 G A 0.029958 -2.0358e-05
16:77320932 T G 0.022539 7.4967e-05
16:77322055 C A 0.035275 2.7988e-05
16:77323093 G A 0.255902 6.0949e-05
16:77323235 G C 0.277148 5.2538e-05
16:77325325 T G 1.009088 1.9472e-05
16:77328990 A C 0.258693 1.3169e-05
16:77329641 G T 0.209533 8.4900e-05
16:77332404 A C 0.035453 -7.1744e-05
16:77333598 C T 0.224100 -5.5744e-05
16:77342569 C A 0.048086 -2.9109e-05
16:77348111 A C 1.089690 -6.5377e-06
16:77350909 A G 1.848073 6.3655e-05
16:77351080 C T 0.071355 1.0544e-05
16:77351162 A C 0.780522 3.5444e-05
16:77353973 T G 0.779107 2.7636e-05
16:77359919 T A 0.757117 -6.9489e-06
16:77365726 C G 0.537240 -3.1986e-05
16:77372875 T G 0.024856 1.8426e-05
16:77380144 C T 0.057375 2.2699e-06
16:77388143 G A 0.061036 6.8601e-05
16:77389002 A G 0.076723 -1.1510e-04
16:77395259 T C 1.191649 -3.6357e-06
16:77401479 A G 0.021279 -7.8468e-06
16:77401545 G A 0.485672 -3.6779e-05
16:77406775 T C 0.230818 2.0066e-06
16:77407078 C T 0.025093 3.6205e-05
16:77415296 T C 1.704948 -2.4323e-05
16:77415974 A G 0.106042 7.7298e-05
16:77420667 C T 0.276798 5.8708e-05
16:77421991 C T 0.104818 -1.3488e-05
16:77427769 C T 0.198173 -1.4486e-05
16:77429605 T C 0.353342 -4.1875e-05
16:77429804 G A 0.336013 -1.0966e-05
16:77430373 A G 0.136786 -8.2211e-05
16:77431739 C T 0.557607 1.0561e-04
16:77444509 A C 0.334559 -2.4226e-05
16:77444927 A G 0.034252 3.7837e-05
16:77445210 C A 0.026962 -2.1460e-05
16:77448663 G A 0.494617 3.1946e-05
16:77449407 T C 0.036875 4.9026e-05
16:77450649 A G 0.034820 -2.7117e-05
16:77452210 A G 1.402593 -5.0216e-06
16:77453385 C T 0.280238 4.0325e-05
16:77454588 T G 0.251474 4.8924e-05
16:77456225 A G 0.048978 -2.0520e-04
16:77456789 A G 1.335669 2.5947e-05
16:77456881 G A 0.102196 -7.2162e-05
16:77457066 G A 0.306831 6.7424e-05
16:77457370 C T 0.038079 2.1767e-05
16:77472446 G C 0.152726 -2.7210e-05
16:77479287 A G 1.505850 -2.0479e-05
16:77490075 G A 1.295308 1.3250e-06
16:77492386 C T 0.759535 -7.2836e-05
16:77497138 T G 0.067395 -1.7439e-04
16:77498109 T C 0.167224 3.0524e-05
16:77502310 C A 1.165709 -2.3197e-06
16:77502781 G A 0.237424 6.2019e-05
16:77503832 C A 0.145549 6.1597e-05
16:77522876 G C 1.545851 -6.0174e-05
16:77523084 G C 0.495938 -2.0529e-05
16:77523952 A G 1.803314 -2.0148e-05
16:77524774 C T 0.393362 -6.2025e-06
16:77526473 C T 0.066158 1.1146e-04
16:77527427 C T 0.569811 5.6731e-05
16:77528576 T C 0.024502 8.7533e-06
16:77529847 C T 0.066424 8.3491e-05
16:77554812 G A 0.034028 -1.0413e-05
16:77555871 A G 0.033233 2.0951e-05
16:77558677 G A 0.777302 -1.4139e-05
16:77568769 G C 0.117133 2.7592e-05
16:77575203 G T 1.919921 -3.5506e-05
16:77577183 C T 0.787893 -4.0479e-06
16:77583904 G A 0.044688 1.3867e-06
16:77595335 A G 0.090514 3.1183e-05
16:77599439 C T 0.040293 1.5315e-05
16:77609561 A G 0.098561 6.8151e-05
16:77611387 C T 0.169509 -2.2648e-05
16:77614822 G A 0.564910 1.9237e-05
16:77615517 C G 0.044139 -4.4074e-07
16:77617417 T C 1.000467 -3.3553e-06
16:77618489 A C 0.028374 2.3341e-05
16:77627354 A G 0.092566 3.8310e-06
16:77627900 G A 0.710589 1.8464e-05
16:77635695 C G 0.029929 3.0711e-05
16:77643421 C T 0.447190 -1.1376e-05
16:77650006 G A 0.058079 7.9239e-06
16:77656123 T G 0.104591 1.0022e-05
16:77660597 G A 0.279313 1.6029e-05
16:77668754 T C 0.245499 -3.5250e-05
16:77669306 T C 0.533212 -1.0398e-05
16:77674206 C T 0.187504 3.8303e-05
16:77674605 C T 0.120008 5.1839e-07
16:77675002 A G 0.080897 3.7845e-05
16:77675995 T G 0.288908 5.3354e-06
16:77679810 G A 1.363696 -8.4233e-06
16:77682966 G A 0.296545 -1.6661e-05
16:77684529 A G 1.478440 2.1090e-05
16:77685572 T C 0.028488 -2.6188e-05
16:77685690 A G 0.325864 2.7156e-05
16:77686997 C T 0.033460 -3.6215e-05
16:77687591 T G 0.241844 4.7013e-06
16:77695251 A G 0.456726 1.1369e-05
16:77700274 C T 0.042198 7.7722e-05
16:77700652 C T 0.269615 4.3738e-05
16:77702640 T C 1.705714 2.3901e-05
16:77703488 A G 0.561814 2.2899e-04
16:77708877 T C 0.483500 4.0982e-05
16:77708969 T C 0.046138 -5.3950e-05
16:77710618 A G 0.163751 1.3070e-04
16:77711532 G T 0.032970 1.2171e-05
16:77715040 C T 0.555114 -1.0782e-05
16:77715092 A G 0.038407 -4.5701e-05
16:77720772 A G 0.534196 -4.2512e-05
16:77728000 A G 0.059514 1.7195e-05
16:77730318 C T 0.203720 2.2205e-05
16:77730517 C A 0.204242 4.6876e-05
16:77735029 C A 0.040608 2.4829e-05
16:77735474 T C 0.769477 3.1985e-06
16:77738915 G A 0.142719 3.2763e-06
16:77739631 T C 0.128408 2.8612e-05
16:77741022 C T 0.123339 -2.2650e-05
16:77742082 T G 0.097788 -6.7777e-05
16:77743177 G A 1.332488 2.8052e-05
16:77743558 C A 0.405287 -2.3527e-05
16:77745591 T C 0.031211 1.0558e-05
16:77745908 G C 1.086490 5.8716e-05
16:77747444 G A 0.404862 -2.5773e-05
16:77755479 A C 0.339009 -1.3123e-04
16:77757881 A G 1.858375 -6.8382e-05
16:77758686 T C 0.208069 -1.3233e-05
16:77759161 A C 0.121141 9.1265e-05
16:77761398 G A 0.487369 -6.2916e-05
16:77762532 G A 0.352232 -6.4015e-05
16:77762569 G A 0.071497 1.6439e-05
16:77762832 A C 0.137325 -4.0746e-06
16:77763989 A G 0.172138 2.8275e-05
16:77764635 G A 0.063117 3.6192e-05
16:77766284 G A 0.735250 2.4263e-05
16:77766842 T C 0.137743 -3.0148e-06
16:77767055 G C 0.037157 2.1036e-05
16:77767529 T C 0.585946 -6.4123e-05
16:77768840 G A 1.846310 4.4770e-05
16:77769834 A G 0.338301 2.6780e-05
16:77774762 G A 0.046031 -1.2183e-05
16:77775672 G A 0.114468 7.2185e-05
16:77779590 T C 0.154913 1.1761e-05
16:77781800 A G 1.204849 -6.8096e-06
16:77784990 A G 0.037352 -9.7962e-05
16:77785721 C T 0.206722 -2.6839e-05
16:77786905 A G 1.248193 -4.6868e-06
16:77787348 A T 0.657167 5.4146e-05
16:77787790 C T 0.341145 -2.4674e-05
16:77788041 G C 0.099219 -2.9348e-05
16:77796262 C A 0.812529 -1.5245e-05
16:77796675 C A 0.133118 -6.1517e-05
16:77798256 T C 0.031941 7.2956e-05
16:77804032 C T 0.113790 -1.1133e-05
16:77805901 C T 1.249176 -4.5158e-05
16:77808303 C T 1.028309 -5.3472e-05
16:77818871 A G 0.406806 9.4857e-06
16:77819632 G A 0.094221 -5.4249e-05
16:77821797 T C 1.830137 2.2953e-05
16:77823365 G T 0.283883 4.8845e-06
16:77827349 T C 0.038040 2.3066e-05
16:77828035 T C 0.022535 -5.8588e-05
16:77833877 T C 0.070319 7.9579e-05
16:77835409 C T 0.069518 -9.4740e-05
16:77835671 A C 1.552015 2.4518e-05
16:77838410 T G 0.032691 -1.0912e-04
16:77838514 A G 0.052662 1.4531e-06
16:77845650 A G 0.094195 -4.3360e-05
16:77850966 C T 0.468274 4.3508e-06
16:77853210 T C 0.081173 -1.4065e-05
16:77854848 G A 0.371019 5.2433e-05
16:77854870 G T 0.024379 -5.0340e-05
16:77856485 G A 1.924789 -5.9273e-05
16:77860146 C T 0.081666 7.7101e-05
16:77865292 C T 0.238900 -4.3285e-05
16:77867142 T C 0.146211 1.2673e-05
16:77870352 G A 0.546481 -1.0347e-05
16:77870519 T C 0.416333 -6.9843e-05
16:77870625 G A 0.212999 2.3001e-05
16:77872398 G A 0.410984 -1.9822e-06
16:77874630 A G 0.168675 1.3638e-04
16:77879657 G A 1.319379 -3.1244e-05
16:77880973 G A 0.146568 -1.5261e-05
16:77884916 G A 0.068544 1.5170e-05
16:77888266 T C 0.991405 -9.3234e-05
16:77891279 G A 0.754624 -5.1227e-05
16:77893684 T C 0.056778 1.2146e-04
16:77893866 C T 0.053152 -6.3740e-05
16:77893938 T G 0.176806 8.9236e-05
16:77896622 C T 0.083773 2.1471e-05
16:77900173 G A 0.057281 -5.1823e-05
16:77900479 C T 0.034801 1.2142e-04
16:77901144 C A 0.292286 5.3855e-05
16:77903144 A G 0.087824 5.5301e-05
16:77905658 G T 1.047855 9.0544e-05
16:77910349 T C 0.029975 -2.4373e-05
16:77910418 G A 0.635830 -6.9701e-04
16:77915260 G A 0.085412 4.4299e-05
16:77916191 A T 0.455587 2.8050e-05
16:77920737 C T 0.042811 -4.1106e-05
16:77921506 A G 0.187075 4.2259e-05
16:77922600 T C 0.048391 3.7378e-05
16:77922774 C T 1.201035 -1.2621e-05
16:77930075 C A 1.898178 6.5474e-07
16:77932229 A G 1.669238 -2.5069e-05
16:77937297 A C 0.200724 -1.2294e-05
16:77938403 A G 0.026622 1.8206e-06
16:77938566 T C 0.482741 -1.4359e-04
16:77939493 G A 1.604028 -1.0169e-04
16:77940585 A G 1.116312 9.7198e-06
16:77941229 G T 0.134676 3.5867e-05
16:77941778 C G 0.039981 -1.1141e-04
16:77947607 A G 0.608501 3.0408e-05
16:77951381 T C 0.081722 -9.1918e-05
16:77954525 A G 0.262370 5.0743e-05
16:77956468 A G 0.031026 4.4794e-05
16:77956528 C T 0.133774 1.7370e-06
16:77956657 A G 0.130392 1.4026e-05
16:77956689 G A 1.088590 2.7253e-05
16:77958711 T C 0.020120 6.1226e-06
16:77959288 C T 0.295980 -1.9903e-04
16:77959692 T C 1.318395 3.6060e-05
16:77960891 C T 0.408958 -3.2005e-05
16:77962700 C G 0.442497 1.1161e-05
16:77963488 G A 0.241786 5.2538e-05
16:77963712 C A 0.861387 -6.6386e-05
16:77964213 C T 0.412999 7.6178e-05
16:77965017 G A 0.139538 1.5303e-05
16:77967322 A C 1.340953 1.2890e-05
16:77967434 T C 0.031351 3.8989e-05
16:77967548 C G 0.713738 -9.4755e-05
16:77967802 A G 1.586585 -1.5195e-05
16:77968004 C T 1.175056 2.7533e-05
16:77968289 A G 0.134650 -2.1490e-06
16:77969116 C T 0.156702 -5.7166e-05
16:77969121 C G 0.319684 8.2932e-05
16:77969856 G T 0.058703 -8.7055e-05
16:77971628 T G 0.046158 3.5336e-05
16:77971679 G A 1.318756 -3.2950e-05
16:77971908 T C 0.432957 -2.0799e-05
16:77972994 T C 0.388708 -2.0718e-04
16:77973126 G A 0.429358 -7.9968e-05
16:77973339 C A 0.066885 1.0339e-04
16:77973356 G A 1.036372 -1.2377e-05
16:77974665 G T 0.881254 2.5759e-05
16:77978067 G A 0.307908 -4.6854e-05
16:77978976 A C 0.150583 -2.1778e-05
16:77980030 C T 0.086892 -7.9013e-05
16:77987267 G A 0.031347 6.2199e-06
16:77996006 C T 0.032311 1.3607e-04
16:78004360 G T 0.555306 -1.3296e-05
16:78005221 T G 0.105104 -8.4874e-05
16:78005533 T C 1.794992 5.8049e-05
16:78010274 G A 0.318882 2.5092e-05
16:78010501 G A 0.062942 -3.9669e-05
16:78012216 G A 0.391782 3.3862e-05
16:78015342 A G 0.834665 -5.3964e-06
16:78022835 A G 0.084883 1.0287e-04
16:78023127 G A 0.031948 5.1471e-05
16:78023791 G A 1.295743 -2.5771e-05
16:78031587 G C 0.025846 6.5299e-06
16:78032498 G A 0.479508 -1.5299e-05
16:78035437 T C 0.053386 5.8638e-05
16:78037250 T C 0.236028 8.8849e-05
16:78045679 A C 0.078070 -1.6348e-05
16:78052615 T C 0.050416 1.6849e-04
16:78056072 A C 0.058420 1.8890e-05
16:78059541 T C 0.032974 -2.7971e-05
16:78061413 T C 0.099447 -3.3611e-06
16:78064733 A C 0.266483 9.1663e-06
16:78073264 C T 0.752700 1.0323e-05
16:78076263 A G 0.694276 9.5614e-06
16:78077038 C T 1.445577 2.6517e-05
16:78085930 T C 0.078284 5.9964e-05
16:78097665 C T 0.200419 -1.1328e-04
16:78099329 A G 0.079433 -5.5319e-05
16:78101731 C A 1.252730 -1.7882e-05
16:78105803 G A 0.816553 3.8097e-05
16:78108519 T C 0.028858 -2.6766e-05
16:78112907 G A 1.698557 4.7846e-05
16:78115058 C G 0.043629 -2.7181e-05
16:78115987 T G 0.097184 -3.9475e-05
16:78122693 A G 0.960382 1.1760e-05
16:78124716 C T 0.603479 1.5377e-06
16:78128267 T C 0.061244 -4.5037e-05
16:78134644 T G 0.250718 -2.2508e-05
16:78138182 C T 0.629452 6.5105e-06
16:78139005 A G 0.060786 4.6162e-07
16:78143321 G T 0.751989 3.0368e-05
16:78146486 A G 0.047622 5.2682e-06
16:78148935 T C 0.030374 -1.8575e-05
16:78151413 C T 0.055006 8.9343e-05
16:78158754 C G 0.339545 -1.4600e-05
16:78160462 A C 1.195797 7.6189e-06
16:78164235 G T 0.513689 2.0471e-05
16:78167658 A G 1.210117 5.4287e-05
16:78170807 G C 0.036473 5.4367e-06
16:78172536 C T 1.208718 4.2836e-05
16:78179608 C T 0.389876 8.0823e-05
16:78180076 C T 0.363716 1.7995e-05
16:78181791 A G 0.198854 -5.1675e-05
16:78186141 G C 0.040750 -1.5249e-05
16:78187380 C T 0.136578 1.2944e-05
16:78188359 G A 1.535825 1.2064e-04
16:78188738 A G 1.084062 2.2994e-05
16:78196020 A G 0.048495 -4.2415e-04
16:78197911 C T 0.567653 -1.2298e-05
16:78201292 A C 0.812165 2.6450e-05
16:78201753 A C 0.550457 7.0843e-05
16:78203391 T G 0.200357 -1.8002e-05
16:78204267 G T 0.126185 -5.7182e-05
16:78205728 C T 0.372736 8.0347e-05
16:78209069 G T 0.763674 -9.8762e-06
16:78221142 G A 0.142576 2.1668e-05
16:78221970 C G 0.264233 -2.1621e-05
16:78222516 T C 0.148376 2.0222e-05
16:78222725 G T 0.264977 1.4877e-05
16:78222989 A G 0.772609 -2.9208e-05
16:78223295 A C 0.064068 2.8939e-05
16:78223348 G C 0.214869 -2.2557e-05
16:78225633 G A 1.380292 -9.4464e-05
16:78230397 T C 0.173544 -8.5908e-05
16:78234673 T C 0.059956 6.6031e-06
16:78236048 G T 0.547857 8.8485e-05
16:78236808 T C 0.260261 6.1961e-06
16:78239974 G A 0.166942 1.7001e-04
16:78244295 G C 0.164336 -3.7147e-05
16:78247842 A G 0.117792 1.1955e-05
16:78249913 G T 0.186809 6.9314e-06
16:78251616 G A 0.426080 -1.9519e-06
16:78253194 A G 0.240082 9.5268e-05
16:78258810 C A 1.568295 -5.5310e-05
16:78264279 C T 0.027865 4.1187e-05
16:78264430 G A 0.305821 -3.0273e-05
16:78268191 A C 1.058599 -3.6482e-05
16:78273055 T C 0.198280 2.5092e-05
16:78277937 C T 0.922024 4.2994e-05
16:78278009 G T 0.351177 1.6863e-04
16:78278126 A G 0.145416 1.0792e-04
16:78280176 C T 0.365520 1.6861e-05
16:78281160 G A 0.134433 -3.2476e-05
16:78285478 T C 0.556828 6.5424e-06
16:78298334 C G 0.110502 6.7691e-06
16:78302656 A C 0.025151 1.2616e-05
16:78304424 T G 0.100047 -2.9748e-05
16:78305346 T G 0.048800 -3.3540e-05
16:78306219 G A 1.155939 4.3871e-05
16:78308820 G A 0.112449 -1.2895e-05
16:78309432 C T 0.292088 5.1705e-04
16:78309479 G A 0.299920 5.8677e-06
16:78312527 G A 0.160869 5.3907e-06
16:78313863 A G 1.209568 3.5327e-05
16:78316206 G A 0.430348 9.1231e-06
16:78318348 C T 1.815953 1.9881e-05
16:78319667 G C 0.084737 -1.1460e-04
16:78322348 A G 0.405576 1.1996e-05
16:78326209 A G 1.153047 5.7339e-08
16:78330872 C T 0.178221 2.4028e-05
16:78331559 T C 0.825473 4.7188e-06
16:78334540 G A 0.125669 7.7102e-05
16:78345274 T C 0.037816 -6.3234e-06
16:78345490 A G 0.073977 7.1522e-06
16:78346675 A G 0.222759 5.5368e-05
16:78346915 T C 0.062361 1.9717e-05
16:78347919 G T 0.037998 1.0136e-05
16:78350719 C T 0.266742 1.4896e-05
16:78350900 G A 0.049715 1.4761e-05
16:78356603 A G 0.278888 -7.3526e-05
16:78356662 G T 0.802363 -2.0845e-05
16:78362564 G A 0.240942 4.0949e-05
16:78366173 C T 0.287064 1.0302e-05
16:78367652 C A 0.284698 -1.4098e-04
16:78368068 G C 0.262013 1.6088e-05
16:78385508 G A 0.984735 1.5135e-06
16:78386740 T C 1.477661 1.7207e-05
16:78390904 A G 0.282234 2.7762e-05
16:78395155 A G 1.509158 -8.5075e-06
16:78396041 G A 0.025317 6.6507e-05
16:78396141 A G 0.152823 -7.3997e-06
16:78396781 G A 1.277713 -1.9842e-05
16:78398851 T C 0.088346 -1.2330e-05
16:78402368 T C 0.028452 6.5570e-05
16:78402716 C G 0.084688 1.3437e-05
16:78413522 A G 0.214307 -1.3065e-05
16:78413612 T C 0.155533 1.5562e-05
16:78415731 A G 0.082559 2.9037e-05
16:78420461 G A 0.168042 -4.0365e-07
16:78420775 A G 1.206664 -1.3616e-05
16:78424711 G A 0.118837 -6.6353e-05
16:78428788 T C 0.142706 2.3638e-05
16:78429869 T C 1.344991 -3.9282e-06
16:78431011 G A 1.491890 -1.6238e-05
16:78431277 G T 0.346994 9.2501e-06
16:78431485 A G 0.234171 3.0706e-06
16:78434065 G T 0.099417 -2.6835e-06
16:78434140 A G 0.047534 6.1702e-05
16:78436084 C T 0.063708 3.6000e-06
16:78438412 G A 0.087781 -5.1503e-05
16:78439099 G A 0.139110 1.2438e-05
16:78442217 T C 0.031523 5.1949e-05
16:78443040 T C 0.127412 7.9082e-05
16:78446179 T C 0.062377 6.7637e-05
16:78446501 C T 0.113212 8.0250e-05
16:78455829 C A 0.080138 1.6426e-04
16:78457785 T C 0.089424 -6.8751e-07
16:78457885 T C 0.178403 8.8281e-06
16:78458484 C T 0.559678 7.5685e-06
16:78458807 G C 0.024882 1.3239e-05
16:78460503 C G 0.184446 3.1583e-05
16:78462368 T C 0.187828 2.8595e-05
16:78466437 G C 0.104085 2.7622e-05
16:78467324 C T 0.291696 -1.1200e-05
16:78469376 T G 0.026901 -2.0675e-05
16:78471710 T C 0.049929 -5.5066e-05
16:78472701 G A 0.770960 2.2718e-05
16:78473430 C T 0.357497 1.1676e-05
16:78477223 C A 0.096340 -6.1617e-05
16:78482947 C G 0.073977 -1.6697e-05
16:78486193 G T 0.106986 2.4863e-05
16:78488843 T C 0.034460 6.9103e-05
16:78488916 T G 0.095743 5.9565e-05
16:78490090 T G 0.026722 -1.9927e-05
16:78490529 G T 0.060212 4.5162e-05
16:78491538 T C 0.047018 -4.8419e-05
16:78492860 A G 0.043568 -1.0638e-05
16:78495543 G A 0.401016 1.8919e-05
16:78502277 A C 0.325280 2.9731e-06
16:78503595 G A 0.510972 9.7498e-06
16:78504236 T C 0.066999 1.2222e-05
16:78507797 G A 0.031753 -4.2197e-05
16:78508376 T C 0.080855 -4.2085e-05
16:78512130 T C 0.068015 -3.0383e-05
16:78513459 C T 0.158899 6.8724e-06
16:78514168 C T 0.058602 -2.4816e-05
16:78521339 T C 0.403749 -1.9896e-05
16:78523471 A C 0.981558 5.2352e-05
16:78527598 A G 0.063987 -5.2419e-05
16:78527672 A C 0.154975 -4.8769e-07
16:78527790 C T 1.693474 6.8061e-06
16:78531528 C T 0.059018 -2.5155e-05
16:78532175 T C 0.066843 -5.8253e-05
16:78533357 C A 0.881968 1.2812e-04
16:78533399 G A 1.915649 -2.3771e-05
16:78534322 C T 1.933001 -5.4302e-05
16:78536890 T C 1.932914 -6.6246e-05
16:78544986 T C 1.401529 -1.5804e-05
16:78546566 C T 0.133037 6.2542e-06
16:78552528 A G 0.193736 1.5574e-06
16:78553515 G C 0.106746 2.8502e-05
16:78554351 T C 0.023349 -1.6338e-05
16:78554581 A G 0.108012 -2.6904e-05
16:78554715 C T 0.344598 2.0856e-05
16:78555377 T C 0.040737 -3.9818e-05
16:78559734 G C 1.756221 -1.4530e-06
16:78564262 A G 1.785271 -2.8565e-06
16:78564882 T C 0.054762 -4.7715e-07
16:78566026 C G 0.193619 -1.1103e-05
16:78569957 G C 0.088239 -6.1990e-05
16:78572542 G A 1.376264 -9.1557e-05
16:78577298 T C 0.174349 -4.1144e-05
16:78581163 T C 1.198124 -2.2672e-05
16:78583920 G A 0.182528 2.9947e-05
16:78585339 G C 0.156952 1.5224e-05
16:78585747 G C 0.108814 -4.6376e-05
16:78586303 T C 0.025093 -4.1999e-05
16:78587943 C T 0.047664 1.7612e-06
16:78588987 A G 0.035703 2.6544e-05
16:78593689 G A 0.020354 -2.8284e-05
16:78593865 G A 0.025060 5.1913e-05
16:78596298 T C 0.025989 -1.2839e-05
16:78600967 T G 0.273565 -1.0743e-05
16:78601119 C T 0.021665 5.9038e-05
16:78601942 T C 0.021019 -6.1679e-05
16:78603450 T C 0.213619 -3.5034e-05
16:78604420 G A 0.063373 -8.6572e-06
16:78604887 G T 0.337107 4.9969e-05
16:78607394 C T 0.037719 2.7328e-05
16:78607903 G A 0.266947 1.5864e-04
16:78608383 A G 0.048118 5.0745e-05
16:78613761 G C 0.318817 5.4496e-05
16:78617931 A C 0.373300 -9.3156e-06
16:78622688 G A 0.327146 -3.4704e-05
16:78624007 C A 0.670991 5.0797e-06
16:78624025 G A 0.136081 -5.1334e-05
16:78625946 G A 0.160538 -1.3012e-05
16:78627610 G T 0.077152 -5.2227e-05
16:78629661 G A 0.199607 8.0191e-05
16:78630819 C T 0.129824 3.2551e-05
16:78631794 A G 1.963609 -2.4483e-05
16:78635926 C A 0.102576 1.7803e-04
16:78636517 G A 1.601224 -1.3823e-04
16:78637241 C T 0.033194 4.6247e-05
16:78638173 G C 0.033123 -3.6086e-06
16:78639321 A G 0.066983 -6.6526e-05
16:78639707 G A 0.044541 -1.0708e-04
16:78641002 G C 0.024947 4.1326e-05
16:78642806 A C 1.115299 -1.8493e-06
16:78650001 C G 0.112086 -6.9554e-06
16:78652643 T C 0.344420 4.6435e-05
16:78654996 A G 1.423681 -5.2927e-06
16:78657304 T C 0.052805 1.4228e-05
16:78657585 T C 1.079265 -3.7116e-05
16:78663627 C T 0.171765 1.6417e-05
16:78667846 T C 1.693633 -2.4637e-05
16:78670954 G A 0.524056 1.7701e-04
16:78675681 A G 0.030971 -7.6624e-06
16:78678727 T C 1.122423 -1.1133e-04
16:78678781 T C 0.070251 -2.0263e-05
16:78685819 C T 0.035853 -9.6889e-05
16:78686528 C A 0.171635 -9.3696e-06
16:78688250 G A 0.150742 1.5446e-05
16:78689617 T G 0.115318 -1.7858e-04
16:78689890 A G 1.858894 3.9328e-06
16:78694377 G A 0.024372 -2.3223e-06
16:78695385 C G 0.033990 3.9087e-05
16:78696487 C A 0.025813 -2.2012e-07
16:78698550 C G 0.052594 2.0933e-05
16:78701811 T C 0.106649 -4.1355e-05
16:78704199 C T 1.012006 3.3628e-06
16:78708698 G A 0.040828 9.8523e-06
16:78709021 A C 0.277875 -7.7531e-05
16:78710328 C G 0.216005 -3.9553e-06
16:78710402 T C 0.139340 -3.3004e-05
16:78710973 G A 0.039686 1.1005e-04
16:78711329 C G 0.074295 2.6859e-05
16:78713587 A C 0.249047 3.5938e-05
16:78714567 G T 1.389179 -4.3546e-05
16:78716677 A G 1.253860 -4.3618e-06
16:78717995 A G 1.565666 -3.0656e-05
16:78720053 T G 0.809932 -2.7828e-05
16:78724251 C T 0.700884 7.5345e-05
16:78728194 A G 0.033454 2.3817e-05
16:78728228 G A 0.037381 1.7027e-05
16:78729402 T C 0.171015 -6.8728e-05
16:78729624 T G 0.054009 -4.6177e-05
16:78731888 C T 0.040543 4.2914e-05
16:78732247 T G 0.922936 -2.1180e-05
16:78733526 G A 0.141434 2.8806e-05
16:78736894 G C 0.090602 7.7929e-06
16:78740996 A C 0.041017 -3.0623e-09
16:78743583 C T 1.134767 9.6506e-05
16:78745815 C G 0.223610 3.7110e-05
16:78746711 A G 0.027579 1.1448e-04
16:78750461 G A 0.041348 1.7786e-05
16:78754687 C T 0.575592 1.3903e-05
16:78757048 A G 1.121333 2.1593e-04
16:78757235 A G 0.437128 7.6362e-06
16:78761364 G A 0.465412 1.2014e-05
16:78762822 T G 1.034798 4.9742e-05
16:78763794 G T 0.047115 -8.2845e-06
16:78766259 A G 0.043207 -4.2054e-05
16:78766847 G A 0.083542 4.6282e-05
16:78768311 C A 0.306324 -2.9351e-05
16:78770883 G A 0.262653 -2.5679e-05
16:78773900 T C 0.046878 4.4461e-05
16:78776875 A C 0.257606 -3.4745e-05
16:78778659 T C 0.037154 -5.5984e-05
16:78779012 C G 0.023483 -1.0249e-04
16:78782720 G A 0.164667 1.8725e-06
16:78788497 C T 1.300326 1.0101e-04
16:78792498 A G 0.085948 -4.4540e-05
16:78793104 A C 0.104299 -1.6600e-04
16:78794671 C G 0.025654 -1.2947e-04
16:78797083 A G 1.663669 1.3147e-04
16:78797940 C T 1.400133 6.6125e-05
16:78798824 G T 0.038352 -9.0795e-05
16:78802695 G A 0.379659 -1.4718e-05
16:78807256 G T 1.014382 4.1869e-05
16:78809675 C G 0.045885 2.0836e-05
16:78809917 G A 1.956504 3.9324e-05
16:78812564 G C 0.518223 2.7866e-05
16:78814159 G A 0.668748 -4.4335e-05
16:78818933 C T 0.138603 1.7545e-04
16:78819538 A G 0.236573 -8.8391e-05
16:78825916 G C 0.088366 9.0167e-05
16:78825956 A C 0.448651 3.2121e-05
16:78825984 T G 1.922190 7.1024e-05
16:78827315 C T 0.344228 -3.8966e-05
16:78827865 G A 1.192327 1.5600e-05
16:78828697 T C 0.077898 4.0122e-05
16:78838496 T C 0.079196 -4.7188e-05
16:78839949 G A 0.138006 4.1970e-06
16:78844268 G A 0.211425 -8.0827e-06
16:78845778 G C 0.046366 1.0112e-05
16:78847112 T C 0.054048 -3.2789e-06
16:78854528 A G 1.651903 2.9236e-05
16:78856535 T G 0.122524 -8.0733e-05
16:78859130 A C 0.630601 1.1440e-04
16:78860459 G T 0.054769 -2.4982e-06
16:78862186 A G 0.051952 7.9831e-05
16:78862528 C A 0.030211 6.3223e-05
16:78865144 G T 0.185391 2.0897e-04
16:78865677 C A 0.103952 -5.0296e-05
16:78868023 C A 0.104396 6.9681e-05
16:78869460 A C 1.049537 -9.4620e-05
16:78870026 T C 0.219958 4.1947e-05
16:78870401 C G 0.420490 -5.3812e-06
16:78871200 G A 0.212399 2.4446e-05
16:78871429 C T 0.259495 -2.2144e-05
16:78871924 C A 0.117418 -7.9219e-06
16:78873431 C T 0.168935 -1.8056e-05
16:78874177 A G 0.061828 8.3839e-06
16:78874745 T C 0.043535 -3.1666e-06
16:78875840 G A 1.344819 -8.2493e-05
16:78879905 A G 0.546218 3.7788e-05
16:78880340 A G 0.159714 -3.0568e-05
16:78882575 A G 0.105672 -5.7999e-05
16:78884366 A G 1.653136 -3.2195e-05
16:78886189 T C 0.134721 6.4694e-05
16:78892306 A C 0.411500 -3.2247e-05
16:78897381 T C 0.468213 -3.7690e-05
16:78899915 G A 0.148772 5.5459e-05
16:78900527 G A 1.286561 -1.6576e-05
16:78900917 A G 0.426255 -2.2229e-05
16:78901140 A C 1.707778 -4.0647e-04
16:78901174 A G 0.049848 4.9372e-05
16:78901657 C T 1.150687 -7.3007e-06
16:78903268 C T 0.658274 -4.4379e-06
16:78905060 T C 0.064831 1.2686e-04
16:78905422 G A 1.432610 -2.1593e-05
16:78908380 G T 0.462049 -2.4842e-06
16:78909468 C T 0.050192 1.0937e-04
16:78909768 C T 0.095282 -2.5166e-05
16:78910078 T C 0.041046 -3.7950e-05
16:78910915 T C 0.073159 -1.1525e-04
16:78911134 T G 1.397968 2.3501e-05
16:78912559 T G 0.051922 -5.2469e-05
16:78916953 T C 0.145069 -2.0061e-05
16:78920761 A G 0.193067 -3.5206e-05
16:78922918 A C 0.050770 1.3799e-04
16:78927732 A C 0.884549 7.1651e-06
16:78929458 C T 0.345997 2.3257e-06
16:78933530 T G 0.034123 5.7011e-05
16:78936380 A G 0.698184 1.4378e-05
16:78937602 T C 0.329817 3.7817e-05
16:78940800 A C 0.601977 -5.9216e-06
16:78943267 C T 0.350921 1.1442e-05
16:78943271 T C 0.044580 3.7280e-06
16:78943453 T C 0.162125 5.6333e-06
16:78943983 C T 0.079846 -1.9132e-05
16:78945940 C A 0.076243 1.2682e-05
16:78946490 C T 0.070615 2.6704e-05
16:78948945 G C 1.658339 -4.6126e-05
16:78949366 G C 1.666048 -1.4197e-05
16:78949736 C G 0.621451 1.9789e-05
16:78951316 G T 0.056898 -2.1464e-05
16:78952439 G A 1.978276 1.8145e-05
16:78952852 C T 0.838644 -2.2011e-05
16:78954417 A G 1.978049 4.8915e-05
16:78955313 A G 0.219604 -5.1827e-06
16:78955458 T G 1.346572 3.0609e-06
16:78956056 G T 0.040630 -1.8564e-05
16:78957505 A G 0.135270 -6.4718e-05
16:78959240 G A 0.358863 1.6733e-05
16:78961999 C T 0.761346 4.5934e-06
16:78963114 T C 0.206956 -4.5175e-05
16:78964668 T C 0.027066 -5.9998e-05
16:78965369 G A 0.467839 -2.0518e-05
16:78966105 C T 0.435080 1.8342e-06
16:78970051 G A 0.303806 -4.1829e-05
16:78970114 C T 0.155523 4.4118e-05
16:78973220 G A 1.273497 -1.0751e-04
16:78974541 T C 0.995118 -5.8173e-05
16:78975103 G A 0.414233 2.0090e-05
16:78975442 T G 0.026385 4.8809e-06
16:78977493 C T 0.069508 -2.8954e-05
16:78978277 C T 0.098593 -1.0183e-04
16:78979432 A G 0.029429 6.5556e-06
16:78979515 G A 0.279099 1.8770e-05
16:78980483 C G 0.128392 3.4265e-06
16:78981354 A G 0.857787 9.8673e-06
16:78982155 C A 0.403109 -4.9212e-05
16:78982935 G A 0.137532 -2.6281e-05
16:78984097 G C 0.259988 -2.4252e-05
16:78985666 T C 0.233895 4.7512e-07
16:78989362 T C 0.028277 -7.6719e-06
16:78990341 A C 0.024950 -5.4807e-05
16:78992092 T G 0.038761 -9.6848e-05
16:78997056 G A 0.077074 -7.9471e-05
16:78997549 G A 0.058699 3.9485e-05
16:78997613 T C 1.170152 -4.7627e-05
16:78999644 T C 0.202937 -3.2576e-05
16:79000338 T C 1.045301 1.5211e-05
16:79001965 A G 0.048264 1.6612e-05
16:79003961 G C 1.264782 5.2920e-06
16:79004483 C A 0.620627 2.8821e-05
16:79006478 T A 0.036956 -1.4020e-04
16:79006636 G T 1.101738 -5.9336e-05
16:79006863 A G 1.880621 2.7336e-05
16:79007107 G C 0.048021 -8.0227e-05
16:79008267 C T 0.888291 -1.6860e-05
16:79009321 C A 0.134127 2.5323e-06
16:79009468 G A 0.594602 -8.9570e-06
16:79009746 A G 1.690300 3.0163e-05
16:79009768 G C 0.055454 -9.8189e-05
16:79011071 G A 0.188640 -3.0063e-05
16:79011597 G A 0.695769 1.9309e-05
16:79012960 T C 0.124364 1.3930e-05
16:79013461 G C 1.187731 2.4355e-05
16:79015302 T C 0.159259 -3.2128e-05
16:79016408 G A 0.253532 -9.2641e-05
16:79017626 A G 0.230387 -9.1030e-05
16:79018219 T C 0.320294 1.2950e-04
16:79018843 C T 0.065843 3.9925e-05
16:79019899 G A 0.122154 3.1314e-06
16:79020780 A G 0.087739 1.2001e-05
16:79021610 T C 1.696610 3.8012e-05
16:79023210 T A 0.112939 8.9022e-05
16:79025066 T G 0.030990 -5.0078e-05
16:79027467 T C 0.108856 -9.3463e-05
16:79030161 A C 0.494597 -4.4158e-05
16:79030933 C G 0.059631 3.6311e-05
16:79033422 C T 0.298135 -6.8422e-06
16:79035407 C A 0.236051 -6.3668e-05
16:79036050 A G 0.026735 3.4631e-05
16:79036736 C A 0.554082 2.0277e-05
16:79038196 T G 0.031266 4.0518e-05
16:79038822 G A 0.532901 -6.7814e-05
16:79039600 T C 0.516854 2.2953e-05
16:79040870 C T 0.950116 3.1086e-06
16:79044649 T G 0.730187 3.4123e-05
16:79046467 G A 0.560869 2.1530e-05
16:79046755 T C 0.111797 -2.3398e-05
16:79047130 G C 0.488275 2.3198e-05
16:79048320 G A 0.081251 -3.2700e-06
16:79048632 A G 0.040608 6.1438e-06
16:79048673 G A 0.054000 6.2972e-05
16:79049177 T G 0.717555 -7.0286e-05
16:79050116 T C 0.278482 -1.1369e-06
16:79052055 T C 0.043811 -3.2378e-05
16:79053912 C T 1.430861 -5.1266e-06
16:79054239 G T 0.342651 1.1669e-05
16:79056408 T C 0.035638 4.0002e-05
16:79061529 G A 0.234616 -6.0705e-05
16:79061668 C T 0.038706 -8.5743e-05
16:79063211 C G 0.026515 -6.7642e-05
16:79064361 A C 0.096594 -2.6424e-05
16:79067877 T C 0.940434 2.3015e-05
16:79071992 C A 0.121690 2.0453e-05
16:79073065 C T 0.212318 -7.0504e-05
16:79073421 T C 0.110115 -6.0604e-08
16:79075475 G A 0.216475 7.7952e-06
16:79076482 G A 0.312297 -6.7710e-05
16:79081156 C A 0.298236 -1.0659e-04
16:79081202 A G 0.486577 -2.4053e-05
16:79083791 T G 0.026881 -1.4597e-05
16:79084889 C G 0.669251 9.9401e-06
16:79085005 T C 0.071981 2.1587e-04
16:79085489 C A 0.781876 3.9498e-06
16:79085548 T G 1.232522 1.6035e-06
16:79087789 C T 0.101472 1.9110e-05
16:79087963 T C 0.020708 -4.0206e-05
16:79090751 T G 0.033415 3.0664e-05
16:79091360 G A 1.115192 5.8491e-05
16:79092638 G A 1.064762 1.9382e-05
16:79094987 T C 0.088901 8.9056e-05
16:79095116 A G 1.192243 4.3058e-05
16:79095957 T C 0.210000 3.2049e-05
16:79096702 A C 0.090326 -2.2347e-05
16:79098850 C G 0.153183 1.2302e-05
16:79100505 A C 0.090073 -2.1221e-05
16:79100718 A G 0.030828 -4.7074e-05
16:79101968 G C 0.196040 5.0905e-05
16:79103380 A G 0.051861 5.1157e-05
16:79104438 C A 0.026417 -1.1723e-05
16:79104622 A G 0.632289 5.6867e-06
16:79104923 G A 1.935598 -1.9513e-05
16:79106468 T C 0.032016 7.7051e-07
16:79107485 G A 0.728756 6.1522e-06
16:79108107 A G 1.237375 9.1359e-05
16:79108354 T C 0.449923 -1.9410e-05
16:79108484 G T 0.067200 -5.1684e-05
16:79108574 G A 0.057119 4.5671e-05
16:79108880 C T 0.030932 -8.7625e-06
16:79110708 G A 0.799740 1.7475e-05
16:79111706 C G 0.252539 -1.0838e-04
16:79112197 C A 0.975167 -2.4516e-05
16:79113774 A G 0.032380 -1.8487e-05
16:79116225 T C 0.037884 -8.8483e-06
16:79118252 G A 0.080125 -4.5445e-05
16:79118647 G A 0.076986 9.2804e-06
16:79121868 G A 0.431711 -1.0218e-05
16:79127587 G T 0.245314 -6.4954e-05
16:79129336 C G 0.199474 -1.9207e-05
16:79129543 C A 0.813966 -2.3660e-05
16:79131393 G A 0.519859 1.1941e-05
16:79131528 C G 0.042370 4.1532e-06
16:79132339 C A 0.226803 3.2322e-05
16:79133132 G A 0.084626 3.1248e-05
16:79134815 A G 0.153472 3.7664e-04
16:79135769 C T 0.179798 -5.8979e-05
16:79135887 G A 0.708557 9.7659e-06
16:79136139 C T 0.846573 -1.8148e-05
16:79138205 C T 0.208432 -5.2997e-05
16:79138727 T C 0.638803 -4.1510e-06
16:79141900 G A 0.117983 -1.9899e-06
16:79147364 T C 1.898989 2.0622e-05
16:79149552 G C 0.083078 -6.7605e-05
16:79149642 C T 0.758922 -5.9194e-06
16:79150983 A G 0.020490 -4.3522e-06
16:79156561 C T 0.104718 1.0486e-04
16:79156835 T C 0.051737 -4.2019e-05
16:79157348 G A 0.639183 1.6503e-05
16:79158182 G A 0.259728 -1.0736e-04
16:79165363 G T 0.470043 1.7857e-06
16:79167688 G A 0.686535 -8.9315e-05
16:79171956 G A 0.282410 -3.8861e-05
16:79173213 G A 0.051715 2.4925e-04
16:79174768 T C 0.031607 -2.6560e-05
16:79177293 G A 0.172298 8.3490e-05
16:79178533 T G 0.607650 -1.4685e-04
16:79182907 G A 0.513663 -1.1367e-04
16:79185962 T C 0.539217 -2.6389e-05
16:79189810 A G 0.037748 -9.7899e-06
16:79191080 G A 0.295078 4.6990e-04
16:79191553 A G 0.029432 2.8530e-05
16:79193415 G C 0.020812 1.2043e-04
16:79198947 G A 0.110878 -1.8217e-04
16:79199110 C T 0.859702 3.1604e-05
16:79210095 G A 0.873987 -1.0738e-05
16:79214272 G A 0.203217 1.4111e-04
16:79215036 A G 0.070972 -1.4428e-05
16:79216883 A G 0.115711 4.9641e-05
16:79218585 G C 0.101995 -4.8380e-05
16:79219609 A C 0.051604 -4.8448e-05
16:79219660 A G 0.742693 -1.7935e-05
16:79220553 T G 0.840413 -5.8092e-05
16:79221200 G A 0.134893 4.3033e-05
16:79223012 C G 0.840416 4.0991e-05
16:79223136 G A 0.117188 2.3054e-05
16:79226722 A G 0.441289 -3.6326e-05
16:79228051 T C 1.722745 -6.0975e-04
16:79228754 T C 0.042558 1.7244e-04
16:79229168 A G 0.042828 2.7596e-05
16:79230650 T C 0.178808 1.9344e-05
16:79235931 T C 0.111222 1.9146e-04
16:79236594 C G 0.099813 -4.8677e-06
16:79237409 C T 1.141125 -4.0247e-06
16:79238809 G A 0.045022 1.6953e-05
16:79241754 T G 1.632613 -2.5205e-04
16:79245258 C T 0.136711 -9.0589e-06
16:79245686 A C 0.044847 -3.8205e-05
16:79245820 T G 1.155118 -2.0194e-05
16:79245904 A G 0.093653 4.8166e-05
16:79245956 G C 1.292147 -3.4665e-05
16:79246678 T C 0.104426 5.6592e-05
16:79248911 T C 0.080621 -3.9660e-05
16:79250379 A G 0.032178 1.5209e-05
16:79254690 C T 0.229514 -5.9333e-05
16:79262392 C G 0.060773 1.6620e-04
16:79266515 A G 0.024405 4.7748e-05
16:79268706 T C 0.027141 5.3452e-05
16:79280271 C A 0.332281 -4.0941e-05
16:79280930 C T 0.183054 -3.6146e-05
16:79285117 A G 1.709216 -9.6122e-05
16:79285646 A G 0.101858 -1.3086e-04
16:79293825 C A 0.313829 -3.7630e-05
16:79299358 G A 0.441990 2.2231e-04
16:79301154 T C 0.204307 -1.7765e-04
16:79301571 T G 0.116983 3.6828e-05
16:79302185 T C 1.076223 -5.6894e-05
16:79303940 G T 0.050679 -2.9051e-05
16:79305577 T C 0.759581 -6.4922e-06
16:79305710 G C 1.547714 -4.9279e-05
16:79307223 G A 1.333793 -2.0588e-04
16:79317182 T C 1.828134 -7.1540e-05
16:79317203 C T 0.286931 1.3695e-04
16:79322972 C A 0.032029 7.5185e-05
16:79323097 T G 0.282932 3.2231e-05
16:79327921 C T 0.245677 6.4447e-05
16:79337208 T G 0.066934 7.4894e-05
16:79339683 G C 0.260764 -2.2195e-05
16:79341575 A G 0.688651 4.6565e-05
16:79342259 A G 0.036060 4.7923e-06
16:79343216 C T 0.160181 -3.2154e-05
16:79343506 C T 1.767445 -4.5401e-05
16:79345692 C A 0.138684 -5.6652e-05
16:79346715 G T 0.052289 -7.5325e-05
16:79349533 C A 1.599393 -6.6013e-04
16:79353899 G A 0.161414 -7.4074e-05
16:79357869 C G 0.071088 -1.1868e-04
16:79357878 T C 0.056350 1.2928e-04
16:79358191 A C 0.155235 -3.4171e-05
16:79360417 T C 0.442776 -7.9884e-05
16:79361764 C A 0.131450 2.6474e-05
16:79362203 T G 0.385440 1.9663e-05
16:79364510 T G 0.023126 -2.5392e-05
16:79365670 G T 0.044298 6.1265e-05
16:79368235 A G 0.040079 -1.5377e-05
16:79369779 C G 1.060553 6.8591e-06
16:79374953 T C 0.135114 1.8088e-05
16:79378391 C T 0.162998 -1.2748e-05
16:79380886 T G 0.063601 6.5028e-05
16:79381909 G T 1.127143 9.2327e-07
16:79398315 T C 0.737347 4.3861e-05
16:79400741 G A 0.055444 1.2303e-05
16:79400853 T C 0.027511 6.0502e-05
16:79401045 A G 0.028089 2.5831e-05
16:79401842 A G 0.848618 1.8227e-05
16:79413110 T C 0.879875 4.5968e-06
16:79416594 A G 0.313955 -3.4381e-05
16:79419161 C T 0.034074 -8.9173e-05
16:79424137 T C 1.109262 6.3206e-06
16:79431411 G T 0.105536 -2.5156e-06
16:79432438 T C 1.131151 4.1919e-05
16:79433187 C G 0.116811 1.4335e-05
16:79434609 G A 0.802162 -5.5308e-05
16:79437032 A G 1.798857 -3.2644e-06
16:79437857 C G 0.054603 6.0720e-05
16:79438658 T C 0.279495 2.7898e-06
16:79439374 G A 0.728068 -1.4027e-05
16:79446163 G A 1.036868 -1.0250e-05
16:79448878 A C 0.041331 3.2761e-06
16:79451166 T C 1.000406 -8.4176e-06
16:79456194 T C 0.055347 -5.3210e-05
16:79461230 C T 1.183648 6.2522e-06
16:79461449 G A 0.323527 -5.3924e-05
16:79462316 A C 0.056359 -4.7210e-05
16:79465592 G C 0.190269 4.0253e-05
16:79465707 T G 0.523582 -3.0729e-05
16:79465813 A G 0.519765 -2.5146e-06
16:79466556 G A 0.223642 2.8825e-05
16:79467680 A G 0.105984 -8.4970e-06
16:79467776 T C 1.383985 4.2393e-06
16:79468338 T C 0.026521 4.2890e-06
16:79471687 C T 0.027693 -6.1843e-08
16:79472854 C A 0.167312 1.1062e-05
16:79474984 C G 0.045535 -2.4955e-05
16:79475669 C G 1.175485 5.8715e-06
16:79478451 G A 0.037349 6.8743e-05
16:79481456 T C 0.173239 2.8485e-05
16:79481938 T C 0.020929 6.1326e-05
16:79484308 A G 0.156332 1.0748e-04
16:79488074 G A 0.274957 -3.8441e-06
16:79489419 T C 0.146059 -7.4453e-05
16:79492263 A C 1.282004 -3.6738e-05
16:79495758 C T 0.120710 6.6869e-05
16:79497315 G A 0.027245 -1.7767e-04
16:79498317 T C 0.106464 2.8790e-05
16:79500297 A C 0.041464 1.3676e-05
16:79504940 G T 0.024356 -4.7151e-05
16:79507809 T C 0.257872 -3.9323e-05
16:79508681 A C 0.900738 -1.8527e-05
16:79511046 A G 0.059066 1.5756e-04
16:79512173 T C 0.319531 -2.0127e-05
16:79512541 G T 0.262195 -5.5455e-06
16:79513276 C T 0.294773 -5.8135e-06
16:79513434 G T 0.058083 -1.3248e-05
16:79515206 A G 0.067456 -5.9154e-06
16:79515636 T G 1.642549 -8.0698e-05
16:79517717 G T 0.246220 2.2436e-05
16:79521323 T C 1.563881 -2.5096e-06
16:79524700 G A 0.759055 1.0566e-05
16:79526169 T C 0.522978 1.2855e-05
16:79526777 C T 1.361181 -2.6815e-06
16:79528652 C T 0.071264 7.5598e-05
16:79529057 A G 0.032912 -3.4567e-05
16:79531834 C T 0.191957 1.4556e-06
16:79532517 T C 0.028095 1.4952e-04
16:79532608 A C 0.046041 -1.6438e-05
16:79533286 T C 1.427086 -8.7803e-06
16:79533753 C T 0.034996 8.1290e-05
16:79538779 T C 0.288002 2.9997e-05
16:79548296 G T 1.742907 4.5836e-06
16:79549933 T C 1.734978 -4.0030e-06
16:79550067 A G 1.523657 3.2176e-05
16:79551824 T G 0.510570 9.5448e-06
16:79553091 C G 0.074094 -5.1548e-05
16:79553367 T C 0.141275 5.7930e-06
16:79553667 A G 0.045888 2.9125e-04
16:79553995 C T 0.241929 -7.1189e-05
16:79554491 A C 0.374092 1.7187e-05
16:79554693 T C 0.044892 6.8205e-05
16:79555198 C G 0.025005 -1.1700e-05
16:79556425 T C 0.932683 -4.0974e-05
16:79556936 G A 0.203103 9.0492e-05
16:79558827 A G 0.214336 3.0307e-05
16:79558954 G A 0.025359 6.0918e-05
16:79564120 C A 1.720028 -4.3509e-06
16:79566335 T G 1.884870 -3.7159e-05
16:79566370 G A 0.043532 1.9549e-05
16:79566854 A G 0.162469 -2.0135e-05
16:79567213 A C 1.474513 -2.7263e-05
16:79570138 C A 1.755296 -1.7763e-06
16:79571063 C T 0.177669 1.1036e-04
16:79572159 C T 0.190866 -2.1671e-05
16:79578259 A G 1.916678 -2.7173e-05
16:79581361 T G 0.582778 -8.3231e-05
16:79582676 G A 0.219046 -8.3437e-05
16:79584885 T C 0.767763 -1.2310e-04
16:79585021 T C 1.854889 -3.3685e-05
16:79586155 A G 0.083088 2.0281e-05
16:79586741 C T 0.256551 7.5993e-05
16:79588609 T G 0.027871 4.6651e-05
16:79591072 A T 1.220555 1.7566e-05
16:79592020 A C 0.148918 5.4400e-05
16:79593986 C T 0.042217 2.1264e-05
16:79599257 T C 0.128113 4.9631e-06
16:79600439 C T 0.550233 -6.1114e-05
16:79604444 T C 0.242889 -2.3976e-05
16:79605274 A G 1.545465 4.1517e-05
16:79605807 C G 0.053737 3.5002e-05
16:79606792 T C 0.238043 6.9175e-05
16:79607088 A G 0.188332 -2.7983e-06
16:79609280 C A 0.035872 -1.3604e-04
16:79610267 G A 0.127548 1.0327e-05
16:79615680 C A 0.085117 1.2099e-05
16:79620046 T C 0.560291 -2.1410e-04
16:79620318 C T 0.344631 1.8885e-04
16:79621057 A C 1.781298 2.4044e-05
16:79621672 T C 0.194320 -1.4387e-05
16:79623085 A G 0.398098 -4.2066e-04
16:79626038 A G 0.081053 -1.2747e-05
16:79627065 T G 0.458482 -6.1696e-05
16:79627194 C T 0.191301 -2.1081e-05
16:79628181 C T 0.754527 9.0282e-06
16:79629908 C G 0.049524 -9.5178e-06
16:79630326 T C 1.816294 3.4939e-05
16:79630802 A G 0.032928 -1.1830e-05
16:79635122 T G 0.504838 2.1936e-05
16:79636816 G A 0.100268 2.4086e-05
16:79636827 T C 0.091404 -3.4618e-06
16:79638121 C T 1.237242 -4.1915e-05
16:79639021 T C 0.021221 4.7923e-06
16:79641200 T C 0.065038 1.4181e-05
16:79641772 C G 0.126623 -7.1209e-06
16:79643711 G T 0.051111 1.9299e-04
16:79643993 G A 0.099499 2.0995e-05
16:79644280 A G 0.483698 -5.9916e-06
16:79645989 A C 1.240676 -4.0126e-05
16:79646724 C G 1.613499 -3.5391e-05
16:79649836 T C 0.229773 -1.8801e-05
16:79651293 G A 0.154475 3.8672e-05
16:79652541 T C 1.560129 2.4997e-05
16:79653516 C T 0.038329 -2.0490e-05
16:79655072 C T 1.005268 1.1321e-05
16:79655323 C G 0.115977 -3.9156e-05
16:79655334 C T 0.079151 -8.1797e-06
16:79655663 G A 0.634781 -6.0308e-06
16:79657346 T C 1.038952 -4.4553e-05
16:79662183 T G 0.056122 9.1701e-05
16:79665338 G A 0.532605 -4.2840e-05
16:79666247 T C 0.051075 9.5937e-06
16:79666602 G T 0.213545 -4.1326e-05
16:79667131 C T 1.206368 -5.5120e-05
16:79669410 T C 0.468505 -8.3099e-06
16:79672286 G A 1.681627 -1.3801e-04
16:79673813 C T 0.103131 -1.7004e-05
16:79674587 C T 0.055269 -4.0473e-05
16:79676302 G A 0.042795 -2.8375e-05
16:79680308 G A 0.078722 1.9770e-05
16:79681212 T C 0.239978 -1.2858e-05
16:79681498 T C 0.033344 -5.9972e-05
16:79682751 C T 1.072763 -9.5825e-05
16:79683739 A C 0.031386 1.1895e-04
16:79683955 A C 0.463029 2.9239e-05
16:79684806 A C 0.068966 7.4649e-05
16:79685021 T C 1.534342 -6.5543e-05
16:79694057 T C 0.551411 -1.7881e-05
16:79698089 A C 1.907960 1.9079e-04
16:79700134 C A 0.038378 1.2595e-04
16:79703829 G A 1.248991 1.1168e-05
16:79710481 C T 0.040621 6.0933e-05
16:79711336 C T 0.664639 2.2283e-05
16:79729031 T C 1.896110 1.3554e-04
16:79734843 C T 0.496824 -5.2093e-05
16:79738795 G C 1.816501 1.0907e-05
16:79742498 A C 0.074376 1.3923e-05
16:79742622 G A 0.022990 2.0108e-05
16:79746065 A G 0.125727 1.6090e-05
16:79747970 T C 0.030078 9.9786e-05
16:79748653 C G 0.035460 6.3448e-06
16:79749276 A G 1.100271 2.8923e-06
16:79749353 C T 0.633068 -3.5630e-06
16:79756326 T C 1.620614 -1.7968e-05
16:79757046 A G 0.020906 -1.5610e-04
16:79757427 C T 0.712209 -2.4960e-05
16:79757712 A G 0.023856 -1.6002e-05
16:79761395 T C 0.027943 1.2444e-04
16:79772108 T C 0.086665 -4.3684e-06
16:79774015 A G 1.292202 -2.4046e-05
16:79777309 T G 1.526620 -1.4467e-05
16:79783889 A G 1.682406 -4.7481e-05
16:79791468 C T 0.313098 2.1298e-05
16:79794530 C G 0.030659 -4.5957e-04
16:79797218 C T 0.070780 -7.5085e-05
16:79800662 T C 0.444330 -9.2505e-06
16:79802985 C T 0.108093 -2.0330e-05
16:79806889 T G 0.301676 -3.1380e-05
16:79811120 T G 0.089956 6.7659e-04
16:79817376 T C 0.135776 -3.5578e-06
16:79817909 C T 0.151544 3.2089e-05
16:79819390 G A 0.026226 4.9047e-05
16:79826489 G T 1.396452 9.1371e-05
16:79832431 G C 0.089625 1.8372e-05
16:79837227 G A 1.523997 7.6993e-05
16:79840258 A G 0.107428 -2.1607e-04
16:79845118 T C 0.407923 -7.8841e-06
16:79854535 C T 0.026979 -7.4690e-06
16:79857426 T C 0.072880 9.3851e-05
16:79860514 T G 0.092351 -6.3019e-05
16:79862813 G A 0.200828 -4.7034e-04
16:79862855 T C 0.161165 -2.9065e-05
16:79878570 G A 0.152680 3.2209e-05
16:79878599 G A 0.067090 -1.2434e-04
16:79881036 C A 0.087703 -8.4225e-05
16:79882358 A G 0.244376 -4.4453e-06
16:79883747 A C 0.020841 8.3848e-05
16:79883850 G T 0.372719 -4.3312e-05
16:79885233 G A 0.127964 -7.9566e-05
16:79897591 T G 0.174232 -3.3669e-05
16:79906409 T G 0.143806 -8.1181e-05
16:79914909 A G 1.710995 5.6397e-06
16:79918325 C T 0.131210 1.5166e-04
16:79920528 T C 0.378825 3.0418e-05
16:79925400 T C 0.295156 -2.7005e-05
16:79930033 A C 0.074016 -9.2626e-05
16:79932976 A G 0.159710 -2.9120e-05
16:79936842 C T 0.065454 -5.2401e-05
16:79937120 C T 0.056207 1.6429e-04
16:79940157 A C 0.021279 -4.9456e-05
16:79942869 T C 0.169931 -2.2093e-04
16:79943873 G A 0.234041 -1.0155e-05
16:79944000 C A 0.023451 -1.2047e-05
16:79948012 A G 0.109677 7.7061e-05
16:79949348 C T 0.947273 -2.5498e-05
16:79950881 C T 0.048073 -9.0266e-06
16:79957150 C T 0.111696 -8.6859e-05
16:79964904 T C 0.092280 -3.7376e-06
16:79979067 A G 0.060199 3.2540e-04
16:79981630 T C 1.379204 -1.4126e-05
16:79985201 C T 0.059615 4.1565e-05
16:79988167 G A 0.047924 1.8416e-04
16:79993330 A C 0.129752 -6.2494e-05
16:79993422 G T 0.076181 6.7883e-05
16:80004477 T C 0.026781 -1.0420e-05
16:80010271 C T 1.416988 -8.8145e-06
16:80011883 A G 0.075175 -7.5305e-05
16:80013587 G A 0.189091 2.2743e-05
16:80014093 C T 0.101722 3.7842e-05
16:80020778 T C 0.201058 1.8038e-05
16:80020841 T G 0.067456 -1.2369e-05
16:80037987 G A 0.228245 -4.3588e-05
16:80041808 C G 0.112868 -7.7083e-06
16:80043810 T C 0.059582 3.4915e-05
16:80052304 T C 0.371071 4.1216e-05
16:80055349 C G 0.533131 1.2719e-05
16:80056186 G C 1.107139 1.9999e-06
16:80057372 G A 1.311125 1.7810e-06
16:80057434 A G 1.143063 -5.9487e-06
16:80059165 A G 0.146357 -3.1294e-05
16:80062208 T G 1.503455 -2.3214e-05
16:80063908 T C 0.127169 -5.3506e-05
16:80067986 T C 0.346617 3.4216e-05
16:80071751 A G 1.148522 -4.2643e-05
16:80075679 C A 0.147377 -4.0619e-05
16:80077645 A G 0.993966 -2.0862e-05
16:80085242 G C 0.052497 -3.5306e-06
16:80086641 C T 0.053522 -1.8032e-04
16:80088896 G A 0.030036 2.1283e-05
16:80094623 G C 0.026644 3.8627e-05
16:80099143 A C 1.498720 -2.0243e-05
16:80099302 G A 0.035265 8.6672e-05
16:80105008 T C 0.093809 1.9457e-05
16:80107776 G A 0.074772 -2.8556e-05
16:80114859 A G 0.114397 6.1704e-06
16:80127326 C T 0.096142 -2.8798e-05
16:80131517 T C 0.380733 1.3004e-05
16:80147863 A C 0.176695 -2.6630e-05
16:80153432 C G 0.084036 7.4566e-06
16:80158154 G A 1.225904 -8.1630e-05
16:80162126 G A 1.046168 -5.0293e-05
16:80163354 C G 1.319210 -7.7279e-05
16:80163809 C T 0.661533 8.3330e-05
16:80164346 T C 0.562625 1.2088e-04
16:80176718 A G 0.094607 -2.1312e-05
16:80182097 T C 1.178981 -6.3354e-05
16:80182937 C T 0.102472 2.0115e-05
16:80185366 A G 0.804392 -1.6133e-05
16:80187534 A C 0.100206 -8.7856e-05
16:80189487 C T 0.682835 7.5780e-05
16:80190625 G A 0.242532 2.7885e-05
16:80200647 G T 1.462195 1.9537e-04
16:80202969 G A 0.937068 1.2071e-04
16:80205667 G A 0.089060 -9.7952e-06
16:80220495 T C 0.230851 6.5542e-04
16:80224110 T G 0.079469 5.3033e-05
16:80225865 T C 0.050618 -1.1815e-04
16:80232062 G A 0.085681 6.1554e-05
16:80242952 C T 0.033542 -5.3825e-05
16:80245470 A G 0.045466 1.6886e-04
16:80251756 G T 0.110187 -1.0585e-04
16:80252937 T C 0.250962 2.1395e-04
16:80263454 A G 0.543086 3.0701e-05
16:80264072 G T 0.091530 6.3327e-05
16:80266568 A G 0.082293 -3.2764e-07
16:80276108 C T 0.035690 2.9919e-05
16:80276136 C T 0.512235 3.7282e-06
16:80279330 G A 0.263516 3.1522e-04
16:80279375 A G 0.035265 -6.5903e-05
16:80283100 G A 0.584326 3.7111e-05
16:80284648 G T 0.036323 -9.0458e-06
16:80285312 A C 0.099473 9.9181e-05
16:80287309 A G 0.557055 3.0966e-05
16:80289421 G A 0.088784 2.5463e-06
16:80289807 C G 0.121531 -9.0495e-05
16:80291105 C T 0.062640 4.6998e-05
16:80291731 A G 1.107717 6.3346e-05
16:80294687 C T 0.097350 6.4395e-05
16:80294809 T C 1.200555 -1.8004e-05
16:80295001 T G 0.488044 1.1465e-04
16:80295457 T C 0.223480 1.3818e-05
16:80297055 A G 0.816290 -9.1106e-06
16:80300001 C T 1.275318 -1.2244e-05
16:80300821 C T 0.045833 9.3708e-05
16:80304047 G A 0.020711 -1.4583e-05
16:80306381 G A 0.040896 1.4170e-05
16:80313251 C G 0.109596 8.1967e-04
16:80316298 C T 0.820049 -4.1914e-05
16:80316575 T C 0.130580 -7.5311e-05
16:80320704 T G 1.286960 -3.8196e-05
16:80325198 C T 0.340333 3.9599e-05
16:80330482 A G 0.054581 2.5589e-05
16:80331238 T C 0.025515 2.1492e-06
16:80337163 C A 0.729583 -2.9133e-05
16:80337311 C T 0.398874 5.3541e-06
16:80338714 C T 0.805683 -1.1763e-04
16:80344414 C G 0.274506 -5.5311e-06
16:80348290 T C 1.393031 -7.4129e-06
16:80348392 T C 1.433334 -1.8954e-05
16:80350637 A G 0.212957 -6.5237e-05
16:80352961 A G 0.235388 -8.0586e-05
16:80355240 A G 0.035437 -8.9691e-05
16:80356622 C T 0.030773 -4.8363e-05
16:80357746 A C 0.927983 -6.3952e-05
16:80357996 A G 0.112030 -1.3568e-05
16:80359505 A G 0.052610 2.7410e-05
16:80364267 C T 0.333426 1.2486e-06
16:80370783 T C 0.156523 -6.1440e-05
16:80373075 A C 0.150291 -1.5144e-05
16:80381275 C G 1.273724 -1.6063e-05
16:80382687 C T 0.037524 7.9627e-06
16:80384024 C G 0.112475 5.9696e-05
16:80389199 A G 0.496295 7.3421e-06
16:80390908 A G 0.129635 1.0455e-04
16:80392270 G C 0.025031 3.1936e-05
16:80392804 A C 0.463824 5.5157e-05
16:80396887 A G 0.043415 6.2203e-05
16:80396925 A G 0.158477 9.1536e-07
16:80399555 T C 0.450845 1.0248e-04
16:80403759 C A 0.224567 -1.2463e-05
16:80405783 G A 1.072779 3.3520e-05
16:80407934 T C 0.039446 -3.2709e-05
16:80414331 T C 1.504276 2.2555e-05
16:80418943 A G 0.029780 -4.3719e-05
16:80419090 C T 0.046151 1.1072e-04
16:80419872 C T 1.085999 -2.2034e-05
16:80419991 A C 0.331216 -7.4353e-05
16:80422882 A G 1.559461 -1.0119e-04
16:80425665 A G 0.061919 1.8255e-05
16:80445750 G A 0.040303 2.2987e-05
16:80447929 T C 0.032451 -2.9080e-05
16:80448215 A C 0.069433 1.3562e-05
16:80452517 C A 0.319229 8.6560e-05
16:80456052 T C 0.084068 2.4089e-05
16:80459899 T C 0.576569 5.8677e-05
16:80466601 G T 0.163988 -1.5153e-05
16:80468048 T C 0.062581 1.2986e-04
16:80469373 T G 0.069488 4.8884e-06
16:80471427 T C 0.100252 5.9730e-05
16:80473223 C T 0.199007 -3.7888e-05
16:80474634 C T 0.049936 -1.3701e-04
16:80475284 C T 0.045979 -1.2537e-04
16:80477936 C T 0.055973 3.8384e-05
16:80485271 G A 1.178546 1.0974e-04
16:80486010 C T 0.030075 -1.1752e-05
16:80490858 T G 0.999864 9.7088e-04
16:80494902 C T 0.350914 -3.8165e-05
16:80497601 A C 0.538857 -5.2320e-06
16:80499047 A G 0.069901 -2.8659e-05
16:80501249 A C 0.027167 -1.8333e-05
16:80504832 A G 0.026807 1.1711e-05
16:80507714 A C 0.039192 9.2302e-06
16:80508493 G A 0.611529 -2.8637e-05
16:80519879 A G 0.798205 8.6168e-06
16:80521498 T G 0.489028 2.7065e-05
16:80522228 A C 0.159133 2.9860e-05
16:80531342 A C 0.067976 -2.4840e-05
16:80531515 A G 0.501631 -2.0344e-05
16:80533636 G A 0.075259 8.0678e-05
16:80535458 C T 0.400377 -8.5971e-05
16:80537039 T C 0.033386 -6.1094e-05
16:80537731 C G 0.054331 -4.1748e-05
16:80538008 A G 0.040845 3.8827e-05
16:80549271 C T 0.053003 8.3570e-05
16:80550340 A G 0.837446 -1.3423e-04
16:80551430 A G 0.023606 -4.7615e-05
16:80551827 T C 0.095532 -9.1562e-06
16:80553254 G A 0.033607 1.0993e-04
16:80555024 C G 0.098152 -2.1014e-05
16:80555993 C G 0.736179 -2.3173e-05
16:80556576 G A 0.055470 -8.6296e-06
16:80557472 A G 0.139652 1.5152e-05
16:80557861 C T 0.046015 2.4460e-05
16:80557870 G A 0.305227 8.8587e-05
16:80558385 T C 1.243659 -8.6692e-06
16:80558505 C T 1.120219 -4.1345e-05
16:80560659 C T 0.112378 -8.2022e-05
16:80569099 T C 1.871092 1.7620e-04
16:80569584 A G 0.046307 2.2406e-04
16:80571101 C G 0.099583 -3.0418e-05
16:80575221 C T 1.742229 -6.4169e-05
16:80575709 A G 0.922495 2.7588e-05
16:80588293 C A 0.097681 2.9662e-05
16:80590674 A C 1.555829 -2.2133e-05
16:80591541 A C 1.008001 1.5939e-05
16:80593584 T C 0.050494 1.4363e-06
16:80595502 T C 0.462932 5.4143e-05
16:80596551 T C 0.024463 -2.9231e-05
16:80608044 G T 0.490229 2.2983e-05
16:80613282 A G 0.038005 2.9126e-05
16:80615551 A G 0.147149 -1.5787e-05
16:80616510 T C 0.199390 -6.2643e-05
16:80617613 C T 0.083331 7.4939e-05
16:80622028 A C 0.565494 5.5855e-05
16:80622841 C G 0.186235 -1.5985e-05
16:80623390 C G 0.187264 -1.0173e-05
16:80623628 T G 0.132829 -3.6547e-06
16:80626208 A G 0.070637 -2.1502e-05
16:80630582 A C 0.045862 1.7067e-05
16:80631150 T G 0.039689 5.0401e-05
16:80635560 C T 0.028589 -7.9029e-06
16:80636066 T C 0.073481 -6.6447e-05
16:80636297 G C 0.340372 -1.8697e-05
16:80641031 C T 0.761625 -2.6076e-05
16:80641506 G T 0.470137 -3.2894e-05
16:80645169 G A 0.091757 5.3522e-05
16:80650308 A G 0.048138 -1.2841e-05
16:80651660 C T 0.437222 -1.9113e-05
16:80652274 C T 0.074574 -1.4083e-04
16:80652783 C A 0.190464 -1.4733e-04
16:80655469 G A 0.122082 -1.2480e-05
16:80655883 G T 0.535809 -3.6092e-05
16:80656784 A G 0.024778 3.5385e-05
16:80658359 C T 0.088625 -1.9264e-05
16:80661924 C T 0.342498 -1.6596e-05
16:80671141 T C 0.187082 -4.4803e-05
16:80672438 T C 0.594453 -3.2166e-05
16:80689313 G T 0.100342 -1.4584e-06
16:80690074 T G 0.710278 8.5229e-06
16:80690461 A C 0.043454 -8.2110e-05
16:80693033 A G 0.023366 -6.1504e-05
16:80696837 G A 0.025505 5.8233e-06
16:80700154 T C 0.050286 9.7196e-06
16:80702464 T C 0.092858 1.2722e-05
16:80703757 A G 1.229377 3.1211e-05
16:80705807 C T 0.092484 -4.2535e-04
16:80719802 C T 0.044788 2.5993e-05
16:80721638 C T 0.085217 -6.3389e-06
16:80725407 A G 0.043983 1.0994e-06
16:80726416 A G 0.062886 2.7943e-05
16:80726709 G A 0.835064 5.3489e-06
16:80732334 A G 0.044343 -8.5271e-07
16:80735122 G A 0.070592 1.0843e-05
16:80737162 C T 1.309969 3.7072e-05
16:80744397 A G 0.032298 -1.3620e-05
16:80746543 G A 0.090738 2.2006e-05
16:80757017 G C 0.443785 4.7342e-05
16:80765612 G A 1.152313 1.3576e-05
16:80775714 G A 1.089222 7.2466e-06
16:80779331 C A 1.108385 2.2603e-06
16:80787944 C T 0.069053 -3.7734e-06
16:80788252 G A 0.521196 3.8312e-05
16:80788323 C T 0.530288 3.4191e-05
16:80789400 A G 0.100271 5.2896e-05
16:80789830 T C 0.124864 -4.8731e-06
16:80794161 G A 0.067090 -5.8228e-05
16:80794548 C A 0.042114 -1.7847e-05
16:80794776 A G 0.091284 -2.6934e-05
16:80796700 A G 0.025544 -1.0855e-05
16:80798411 C A 0.183615 1.5979e-04
16:80798534 G T 0.059355 4.5249e-05
16:80808725 A G 0.043785 -2.8544e-05
16:80812770 A G 0.173018 5.9594e-06
16:80813696 T C 0.985816 6.6284e-05
16:80815045 C T 0.071916 8.3490e-05
16:80816666 C A 0.587465 -2.5301e-06
16:80817605 G A 0.121476 -3.4514e-05
16:80818676 C T 0.528350 -1.2623e-05
16:80826741 A G 0.063704 -6.7384e-05
16:80828227 T C 0.042114 9.2404e-05
16:80839917 C T 0.451114 -1.2659e-05
16:80846208 A G 0.276447 1.1365e-05
16:80851978 A G 0.101913 9.4740e-05
16:80855611 C T 0.373807 9.7274e-06
16:80864621 G A 0.138730 -5.4744e-05
16:80866253 G A 0.584648 1.9907e-05
16:80869233 T C 0.080553 -2.3136e-06
16:80870301 C G 0.091144 1.4996e-05
16:80871570 C T 0.046223 1.8520e-05
16:80874131 C G 0.131320 -8.7696e-05
16:80876767 A G 0.045690 6.4252e-06
16:80884339 G A 0.447865 7.1828e-05
16:80887223 C T 0.696039 -3.3747e-06
16:80891913 C A 0.094127 1.1406e-04
16:80892483 T C 0.969685 6.4016e-06
16:80895008 C T 0.269810 -2.2120e-05
16:80898299 C T 0.051413 4.4227e-05
16:80900891 C T 0.889369 1.0891e-05
16:80908761 G C 0.916607 -2.5559e-05
16:80918233 T C 0.037927 -2.4846e-05
16:80919668 T C 0.242568 -1.0990e-04
16:80920964 G A 1.960983 5.4812e-05
16:80922944 G A 0.061134 5.8481e-06
16:80924516 G A 0.834483 9.8240e-05
16:80924900 T C 0.313592 -1.1596e-05
16:80925387 T C 0.082838 3.4518e-06
16:80925781 A C 0.098746 -1.8064e-05
16:80927086 A G 0.071608 -4.7414e-05
16:80927772 A G 0.334394 -4.1126e-05
16:80928437 C T 0.253821 -1.1685e-05
16:80933034 A G 0.045901 7.2398e-05
16:80933429 T C 0.519006 3.9900e-05
16:80934495 C A 1.698986 -1.3403e-06
16:80935373 C T 1.098944 2.8173e-05
16:80937765 A G 0.051198 -5.7321e-06
16:80939690 C T 0.241760 -3.9672e-08
16:80943856 C T 0.356702 7.7894e-06
16:80946112 C G 0.037943 -3.8297e-05
16:80951145 C A 0.159733 -3.3604e-05
16:80951306 A C 0.143771 3.1300e-05
16:80955010 T G 0.214814 -5.8239e-05
16:80955393 G T 0.501939 2.7346e-05
16:80956945 T C 0.034470 -4.7330e-05
16:80967974 G T 0.049874 3.1804e-05
16:80969674 T C 0.434015 8.8636e-06
16:80972279 T G 0.761379 -1.5455e-05
16:80972440 T C 0.032383 -3.2519e-05
16:80993882 G A 0.272299 -8.7426e-05
16:80994841 C T 0.227615 -2.7854e-04
16:80997330 A G 0.105926 -6.9164e-05
16:80998523 G A 0.079417 1.1645e-04
16:81002777 G A 0.278206 -1.3469e-04
16:81005733 A T 0.444697 1.5417e-05
16:81007509 C T 0.056291 3.3465e-05
16:81009949 G T 0.104309 2.9462e-05
16:81010946 C T 0.104247 4.4239e-05
16:81023235 T C 1.547029 -2.9333e-05
16:81023480 G C 0.407576 -5.4048e-06
16:81027142 A G 1.653977 -3.7747e-06
16:81035637 A G 1.475905 -7.4035e-06
16:81056441 G T 0.256583 7.5592e-05
16:81058354 G A 0.054275 3.7213e-05
16:81061247 G A 0.081413 3.7294e-05
16:81061827 A G 1.557150 -3.4191e-05
16:81065282 T C 0.290959 2.4824e-05
16:81070621 G A 0.107551 1.4247e-05
16:81071223 T C 1.936682 -5.1897e-05
16:81074434 T G 0.048745 3.3133e-06
16:81076821 C T 0.168039 4.1837e-05
16:81076970 G A 0.035366 -1.9860e-04
16:81079743 G C 0.034369 6.7289e-05
16:81089647 C T 1.825800 -9.9866e-05
16:81091257 G A 1.822152 -8.0422e-05
16:81093855 G T 0.102585 -1.7617e-04
16:81095091 G A 0.448553 -3.6893e-06
16:81100860 C A 1.516834 -2.6967e-05
16:81117394 A G 0.159461 6.5243e-05
16:81127471 C T 1.839709 -5.9121e-05
16:81128230 A G 0.160386 5.8320e-05
16:81134860 G C 0.092981 -1.9816e-06
16:81135608 C T 0.026206 5.4582e-05
16:81139147 A G 0.109135 1.3273e-05
16:81140526 C T 1.183372 4.0200e-05
16:81142257 C T 0.885477 -1.2781e-05
16:81142995 C A 0.026203 -4.4035e-05
16:81144127 G A 1.972872 4.5031e-05
16:81146155 T C 0.988766 8.2302e-06
16:81148480 T C 0.035388 2.4703e-06
16:81149182 G C 0.050523 1.5454e-05
16:81150559 G A 0.948393 2.0838e-05
16:81154166 T C 0.034866 -5.2193e-06
16:81154329 A G 0.035126 -1.0028e-05
16:81154572 A G 0.128649 -1.4724e-04
16:81156522 C T 1.123812 2.5663e-05
16:81156808 A G 0.090326 2.3054e-05
16:81157324 A G 1.961694 -1.4505e-05
16:81157353 A G 0.091920 4.5936e-05
16:81157385 T G 0.289696 -1.1675e-05
16:81159781 G T 1.379685 1.2046e-05
16:81161295 G A 0.205511 -4.4822e-05
16:81161569 G T 0.279307 -1.1105e-05
16:81161578 A G 0.645885 -1.6520e-05
16:81161608 C T 0.284610 -1.4149e-05
16:81164460 T C 1.381999 -2.1885e-05
16:81165193 T G 0.511748 -1.8689e-05
16:81167342 G T 1.940087 -1.2860e-04
16:81167638 C T 0.319129 1.2427e-05
16:81169556 C T 1.064214 -4.4347e-06
16:81170391 T C 1.628670 3.4075e-05
16:81170603 C T 0.141021 4.5944e-06
16:81171205 C G 0.188650 8.0044e-05
16:81171475 T C 0.657498 2.9785e-05
16:81171635 T C 0.495701 1.1051e-05
16:81172338 A G 1.884078 -1.5665e-05
16:81173136 C T 1.911251 -6.2757e-06
16:81173193 T C 1.386527 -2.5801e-05
16:81175103 A G 0.182168 -6.0721e-06
16:81176038 G T 0.300339 -9.0495e-06
16:81180101 G A 0.156053 -2.7155e-05
16:81181066 A G 0.171999 -3.3328e-05
16:81181097 T G 0.128074 3.5413e-05
16:81181869 C T 0.174170 -1.9410e-05
16:81184619 C T 0.101339 -2.3613e-05
16:81185412 T C 0.172784 -3.1290e-05
16:81185813 A G 0.116587 -3.3510e-05
16:81185901 C T 0.309025 2.6711e-05
16:81186245 C T 0.163054 -2.2776e-05
16:81187635 T G 0.029553 1.6349e-05
16:81187685 A G 0.070225 -1.0153e-05
16:81187709 A T 0.029689 2.5010e-05
16:81188466 A G 0.193668 -3.7633e-05
16:81188611 A G 1.646281 1.5304e-05
16:81190598 C T 0.269699 -3.8823e-06
16:81190613 G A 1.771966 2.7504e-05
16:81192256 A T 0.098311 -5.9737e-06
16:81192672 T C 1.641607 -1.6021e-05
16:81193156 G C 0.845557 -3.6023e-05
16:81193321 T C 0.463029 -3.6852e-06
16:81193358 G C 0.044924 5.2571e-05
16:81194694 G A 0.683474 1.5671e-05
16:81194912 C A 0.545426 -2.7582e-04
16:81195617 C T 0.232477 4.4879e-06
16:81198306 A C 0.130518 1.0531e-05
16:81199468 C G 0.061750 -1.1465e-04
16:81199600 A G 0.628170 -1.6062e-06
16:81199868 A G 0.532891 -4.0695e-05
16:81202731 A G 0.515117 -3.2005e-06
16:81204125 G C 1.396456 -6.7494e-05
16:81204576 T C 0.023243 1.1844e-05
16:81204751 T G 0.179870 -7.3586e-06
16:81205643 G C 0.105422 -8.3275e-06
16:81208203 T G 0.511576 -8.7254e-06
16:81208515 A G 0.506766 -6.9363e-06
16:81208716 C T 0.097188 -2.9145e-05
16:81208788 T C 0.038783 -8.1474e-05
16:81208822 G A 0.059624 -2.8128e-05
16:81209247 T C 0.071728 3.4470e-04
16:81209390 C T 0.052490 3.3416e-05
16:81210004 T C 0.070313 -6.3859e-06
16:81210197 A G 0.419221 -1.3180e-04
16:81210292 G A 0.681228 4.1816e-06
16:81211496 A C 0.352424 -2.7190e-05
16:81211587 C T 0.044662 4.1076e-05
16:81214264 T G 1.659287 2.2242e-05
16:81219052 A G 0.092650 -4.9776e-05
16:81219187 T C 0.338918 -2.7447e-05
16:81224271 G C 0.021782 -2.5693e-05
16:81225512 C T 1.306717 7.2441e-06
16:81230341 T C 1.585641 2.9261e-05
16:81230381 T G 0.031117 6.8968e-05
16:81230444 T C 0.557302 -3.0003e-05
16:81232294 C T 0.128428 -1.0312e-04
16:81232336 C T 0.052776 -1.5169e-04
16:81232564 G T 1.594151 1.9612e-05
16:81232743 C G 0.285081 1.5060e-05
16:81239167 T C 1.615421 8.9074e-06
16:81241100 C G 0.964053 5.0497e-06
16:81242107 C T 0.072085 -3.5611e-05
16:81242198 A G 0.692455 1.5810e-05
16:81242386 G T 1.695363 -4.1683e-05
16:81242718 G T 0.704095 -6.5448e-05
16:81244502 A G 1.371129 -6.1565e-05
16:81244545 T C 0.039855 -5.2218e-05
16:81246489 A G 1.092695 4.0224e-05
16:81248716 T C 0.444171 2.1205e-05
16:81249061 A C 0.614982 -8.5452e-05
16:81249927 T C 0.650114 2.4762e-05
16:81249954 A T 1.264548 -3.3483e-05
16:81253628 A G 0.064295 3.8947e-05
16:81253643 C G 0.614849 -7.7197e-05
16:81254455 A G 0.612704 -8.7237e-05
16:81257161 G A 0.652549 1.7855e-05
16:81260131 G A 0.120417 5.0700e-05
16:81264597 G T 1.069323 -4.4187e-05
16:81266811 C T 0.726997 6.8358e-06
16:81267392 C T 0.074104 -4.5545e-05
16:81275059 A G 0.040640 -1.5095e-04
16:81279434 G A 0.639040 1.1569e-05
16:81279940 C T 0.025580 4.5704e-05
16:81282196 C A 0.801668 1.1247e-05
16:81283842 A G 0.747675 3.8796e-05
16:81286150 G A 0.057641 -2.5779e-05
16:81288212 C A 0.033503 -6.0637e-06
16:81291642 T C 0.087707 3.0765e-06
16:81295780 A C 0.127493 -4.8784e-04
16:81295902 C T 0.376189 -4.2159e-05
16:81300491 G C 0.114137 -5.2467e-05
16:81301694 T A 0.882166 2.6322e-05
16:81302009 G A 0.566303 2.1625e-05
16:81303759 C T 0.897512 2.4100e-05
16:81306910 A G 0.493166 5.9247e-05
16:81312966 G A 0.452903 -2.7049e-05
16:81314217 G A 0.048147 -1.8395e-05
16:81314496 T C 0.474665 3.4335e-05
16:81316322 G A 0.071017 -3.6745e-06
16:81316533 G A 0.465486 3.8029e-05
16:81321523 G T 0.499135 1.9429e-05
16:81321704 A G 0.053198 -1.8303e-04
16:81323953 C G 0.025515 -1.8361e-05
16:81326686 A G 0.086236 -2.8985e-05
16:81326889 T C 0.124702 -5.2414e-06
16:81341181 A G 0.120875 1.6248e-05
16:81341363 A G 1.506629 -6.4037e-06
16:81346417 A G 1.872633 2.9101e-05
16:81350272 G A 0.220007 2.9031e-05
16:81353021 G A 0.050027 2.4072e-06
16:81354860 T G 1.474240 2.7583e-06
16:81355438 T C 0.074363 3.1519e-05
16:81357160 A G 0.031429 5.3384e-05
16:81361085 T C 1.899713 1.0284e-05
16:81361951 G A 0.021117 2.2101e-05
16:81367007 T C 0.072718 -1.0425e-06
16:81367271 C T 0.465684 9.9838e-08
16:81369667 T C 0.027122 -1.3911e-05
16:81371951 A G 0.027420 8.2920e-06
16:81385525 T C 0.991363 1.5556e-05
16:81395688 G T 0.214596 -2.2677e-05
16:81398635 T C 0.494620 1.9774e-06
16:81401671 T C 0.096211 -1.6417e-05
16:81406194 C G 0.057888 7.3056e-05
16:81408405 G A 1.261559 -7.7832e-05
16:81413699 G T 0.068515 -1.7443e-05
16:81417366 G A 0.041452 -1.0432e-04
16:81419643 G T 0.105071 -8.7284e-05
16:81421590 A C 1.854928 -4.8196e-05
16:81422926 A G 0.105500 -4.3913e-05
16:81425746 G A 0.989244 -3.8210e-06
16:81426266 G A 1.887577 -1.0977e-04
16:81426332 T G 0.049309 -3.5913e-05
16:81427460 T G 0.043779 4.2094e-05
16:81428382 T C 0.130138 -1.2254e-05
16:81428803 C T 0.651994 2.8123e-06
16:81431693 C A 1.216381 -6.0968e-05
16:81433070 C T 0.483539 -1.0472e-05
16:81434017 C T 0.499920 -4.1335e-05
16:81434676 G A 0.615641 -3.7412e-05
16:81436970 C G 1.051078 -1.2841e-04
16:81439246 G A 0.717113 -1.0485e-05
16:81441101 T C 0.027037 -7.8479e-05
16:81443294 C T 0.053503 -2.2175e-05
16:81444502 T C 0.390344 -1.1962e-04
16:81446964 G T 0.068528 1.1249e-05
16:81449045 C A 0.027479 -6.0415e-05
16:81449060 G A 1.140622 -1.2729e-04
16:81454407 C T 0.494289 -6.6491e-05
16:81457493 A G 0.190445 3.5913e-05
16:81457838 G A 0.026057 -9.5734e-05
16:81457873 A G 0.035324 9.2170e-06
16:81465648 C T 0.071897 8.3112e-05
16:81469065 G C 0.041487 9.6943e-05
16:81469090 T C 0.273961 -1.0947e-05
16:81471800 G A 0.345520 -1.2121e-04
16:81473286 G A 0.040358 -1.5566e-05
16:81473789 T G 0.509408 -8.9028e-05
16:81475379 C G 0.103345 -1.9527e-05
16:81481256 T A 0.173115 3.7760e-05
16:81489373 T C 0.030221 -2.0238e-05
16:81491081 A G 1.195537 -3.6408e-04
16:81494210 T C 0.114241 2.5850e-05
16:81496902 T G 0.030783 -7.6083e-06
16:81497783 G A 0.642026 -1.8514e-04
16:81497952 G A 1.202749 -1.6576e-04
16:81499054 A G 0.408913 -1.2187e-05
16:81503179 C A 0.032857 1.0026e-05
16:81506593 A G 0.068726 1.3057e-04
16:81507778 T C 0.481546 -8.9803e-06
16:81508976 T C 0.153066 5.4241e-05
16:81511806 T C 1.098924 -1.6586e-04
16:81511987 A C 1.239329 -9.6198e-05
16:81512760 T C 0.140986 -2.8473e-04
16:81514239 A G 0.023360 -1.3981e-04
16:81515956 T C 0.143225 1.9435e-05
16:81516039 T C 0.031893 -1.4021e-05
16:81517119 T C 0.391262 -3.8443e-05
16:81518093 T C 0.065016 -3.6136e-05
16:81525637 C T 0.188559 4.2354e-05
16:81527393 G A 0.045827 5.4758e-05
16:81531257 T C 0.705948 -9.8936e-05
16:81531596 A G 0.067726 1.2041e-04
16:81533662 T C 0.432386 4.0081e-05
16:81534790 C T 1.396680 -9.8481e-05
16:81542243 G A 0.032260 7.6783e-06
16:81548746 T C 0.510537 -1.4073e-03
16:81549127 T C 0.115351 -3.5170e-06
16:81550074 A G 0.286058 2.2290e-08
16:81550116 G A 0.146036 3.9897e-05
16:81556115 G A 0.129288 -1.2267e-05
16:81556909 G A 0.223038 -4.0304e-04
16:81558006 C T 1.757189 -7.2334e-05
16:81558129 G A 0.224924 -4.6166e-05
16:81559107 C T 0.077070 1.5606e-05
16:81566470 G A 0.049381 -5.1993e-05
16:81569273 A G 0.248300 -1.0552e-04
16:81570279 A G 0.057706 2.2318e-05
16:81570478 T C 0.115351 1.8471e-05
16:81571979 G T 0.606313 -2.4017e-03
16:81579616 G A 0.369743 1.5732e-04
16:81582600 A G 0.991649 5.4121e-05
16:81583475 G A 0.070099 1.0476e-05
16:81585447 G A 0.035223 2.6772e-05
16:81589148 G A 0.401162 -8.7071e-05
16:81590859 A G 0.088758 2.1486e-04
16:81591994 G C 0.175112 -6.7662e-05
16:81593274 T C 0.510589 -4.3694e-05
16:81595597 A C 0.990815 8.3735e-04
16:81599367 A G 1.681306 2.9021e-05
16:81600380 G A 0.081887 -1.1842e-05
16:81600901 G A 0.429799 -3.6012e-05
16:81601334 C G 0.050335 -3.0543e-05
16:81603125 T C 0.128788 -1.1393e-05
16:81604256 C T 1.321699 1.8241e-04
16:81604538 G T 0.110346 -2.1133e-04
16:81606312 A C 0.074587 1.4069e-05
16:81614924 C A 0.053941 -8.2355e-05
16:81617327 A C 0.032298 9.3970e-05
16:81619963 G A 0.258891 -3.2570e-05
16:81620478 A G 0.103393 -2.4089e-04
16:81624477 C A 0.075555 4.1814e-05
16:81627446 A C 0.044477 -1.5267e-04
16:81630611 G T 1.348574 7.6246e-05
16:81634163 G A 0.143524 -5.2599e-05
16:81635763 C A 0.164758 9.9236e-05
16:81636128 G A 0.292497 2.4562e-06
16:81636636 T C 0.091985 -8.7670e-05
16:81638874 T G 0.082160 -1.0947e-04
16:81638909 A G 0.536636 2.5505e-04
16:81639190 T C 0.716922 -9.3128e-05
16:81639602 A C 0.796560 6.8799e-05
16:81639703 G C 0.154115 -5.9451e-05
16:81644289 G A 1.254233 -5.8818e-05
16:81644294 C G 0.033805 9.8800e-05
16:81644970 C T 0.227109 -3.2230e-04
16:81645115 T C 0.054525 -1.2220e-04
16:81649454 G A 1.558513 -9.8575e-05
16:81651524 C T 0.190961 6.1010e-05
16:81657565 T C 0.045690 6.5222e-05
16:81663469 A G 0.969091 4.8807e-05
16:81663967 A G 0.057557 1.0637e-05
16:81665389 G A 1.330177 4.6279e-05
16:81667360 A G 0.065954 3.5122e-05
16:81668256 G A 0.073750 -1.0145e-05
16:81668671 G A 0.254788 -1.6228e-05
16:81673241 C T 0.070955 3.5106e-05
16:81675098 T C 0.029394 -3.6850e-06
16:81675947 T C 0.117581 8.6579e-05
16:81676184 A G 0.816297 3.0437e-05
16:81677833 C G 0.029890 -5.2754e-06
16:81681796 G A 0.233990 -1.1094e-04
16:81683472 G A 1.558977 2.6357e-05
16:81684156 C T 0.101459 8.0129e-05
16:81684237 A G 0.661812 -2.4767e-05
16:81684959 G T 0.024645 8.2082e-05
16:81687645 T C 0.962946 -2.1504e-06
16:81688336 A G 0.140616 -9.3345e-05
16:81688390 T C 0.026907 5.3337e-05
16:81691629 T C 0.118084 2.4236e-05
16:81692741 T C 0.059540 3.4238e-05
16:81693628 G C 0.118210 -8.9302e-06
16:81694850 A G 0.795381 1.0596e-05
16:81697420 T C 0.228559 -7.8746e-05
16:81698264 T C 0.024999 1.6731e-05
16:81701690 T G 0.376900 -4.6483e-05
16:81704115 A G 0.999263 1.6612e-04
16:81706531 A G 1.023895 -4.6499e-05
16:81708687 T C 0.049137 -1.5428e-05
16:81708744 A G 0.211659 6.9844e-05
16:81717911 A G 1.764501 1.0290e-05
16:81719115 A G 0.502446 1.6114e-05
16:81720022 C T 0.639744 3.6402e-07
16:81724039 T G 0.172466 -1.5450e-04
16:81724782 T C 0.084906 6.9012e-06
16:81725541 G A 0.030312 -7.4638e-06
16:81725620 A G 0.029196 -5.7090e-05
16:81728167 G C 0.051504 -1.6161e-05
16:81729159 T G 0.050887 3.1632e-04
16:81732358 G A 0.183878 -7.9635e-06
16:81732508 G A 0.049407 -7.1632e-05
16:81735012 A G 0.312803 -8.2226e-05
16:81742741 T C 0.259618 -1.6228e-04
16:81745893 A G 0.716367 2.5204e-05
16:81750232 A G 0.471965 -1.6127e-04
16:81757610 A C 1.612162 -3.5942e-05
16:81760707 T G 0.928925 9.9255e-05
16:81763306 A G 0.308635 2.0505e-05
16:81763386 C A 0.263334 4.5339e-05
16:81765625 G A 0.098385 -3.3608e-05
16:81770517 T C 0.686632 1.5478e-05
16:81771738 T C 1.617517 2.7816e-05
16:81771810 T G 1.016411 -1.4058e-06
16:81773003 A G 1.213483 -7.4437e-05
16:81774798 C T 0.842441 2.6273e-05
16:81776276 G A 0.704828 2.7617e-06
16:81776565 C G 0.074977 -2.5524e-05
16:81778491 A G 1.258281 -4.2722e-05
16:81789817 T C 0.247586 -1.4449e-06
16:81790414 G T 1.199020 -7.2636e-05
16:81790491 C T 0.040312 1.1844e-04
16:81798113 G A 1.260559 -1.1647e-04
16:81800515 A G 0.075337 -5.3694e-06
16:81802714 G C 0.858712 -6.4137e-05
16:81802783 G T 0.022386 -1.1015e-05
16:81803497 G T 1.077505 1.4709e-05
16:81804972 C A 1.074318 -1.0163e-05
16:81805766 G A 0.175332 -3.7223e-05
16:81806710 A G 0.452734 1.6410e-04
16:81806977 G T 0.684584 -5.7591e-05
16:81806990 A C 0.053701 4.4857e-05
16:81807018 G C 0.106746 1.7119e-04
16:81808816 T C 1.689924 -6.6386e-06
16:81808838 C T 0.062026 2.6435e-05
16:81808953 T C 0.242941 -1.3876e-04
16:81812084 T C 1.057774 4.4009e-05
16:81813392 C T 1.645434 8.3588e-05
16:81814339 C A 0.057336 -1.3490e-04
16:81815138 T C 0.698002 -1.3009e-05
16:81816259 A G 0.299174 1.3674e-04
16:81817899 T C 0.857313 3.0708e-05
16:81817982 T C 0.116136 -1.2275e-05
16:81818823 A G 0.218173 -3.5217e-06
16:81819676 T A 0.037177 2.5266e-05
16:81819768 C T 1.365180 9.2929e-06
16:81820486 A C 0.690193 3.9427e-05
16:81822878 T C 0.225271 -1.4982e-04
16:81823330 T C 0.466369 -4.2910e-05
16:81823706 T C 1.964589 -3.9596e-06
16:81824080 T C 0.228423 1.1302e-05
16:81827246 A C 0.485052 -2.4321e-05
16:81828689 G C 0.031477 -6.4175e-05
16:81829481 G T 0.359980 -3.9333e-05
16:81830255 T A 0.033405 -5.8066e-05
16:81830449 A G 0.797965 8.7776e-06
16:81830515 G A 0.051289 -2.8093e-06
16:81832355 A G 0.026394 -1.3017e-05
16:81832898 G C 0.082432 -4.8518e-05
16:81836969 T G 0.741645 1.3232e-04
16:81840709 A G 0.781584 2.2563e-04
16:81841183 A T 0.425473 -1.1844e-04
16:81848745 A G 0.073302 -6.8771e-05
16:81851456 G C 0.079196 3.5187e-06
16:81852990 A G 1.306548 3.5669e-05
16:81862419 T C 0.694036 1.7505e-05
16:81865377 C G 1.336338 -3.1743e-05
16:81867010 T C 0.095227 -2.2456e-05
16:81868243 A C 0.215262 -1.4232e-04
16:81868860 C T 0.158367 -4.4460e-05
16:81870564 T C 1.058628 -6.7854e-05
16:81872509 A G 0.046680 7.9581e-05
16:81875559 T C 0.290592 1.8470e-05
16:81875800 A G 0.249780 4.7530e-05
16:81876279 T G 0.638368 -6.8639e-06
16:81878515 A G 0.034334 1.1352e-05
16:81882507 A G 0.042237 -7.3634e-05
16:81883454 G C 0.043535 -2.1336e-04
16:81886041 T G 0.936240 -6.9424e-05
16:81888152 G A 0.639267 -1.0417e-06
16:81890682 G A 0.755721 3.0733e-05
16:81895482 C T 0.417585 -5.9309e-05
16:81903800 C T 1.221224 2.9947e-05
16:81906895 G T 1.058677 1.5721e-04
16:81909113 C G 0.515860 2.8570e-05
16:81913041 C T 0.053597 -4.8383e-05
16:81913322 C G 0.134932 6.7985e-05
16:81914000 C T 1.632185 5.0673e-05
16:81916912 G A 0.071871 6.4075e-06
16:81917099 T G 0.485646 -5.7888e-05
16:81919466 C A 0.413058 -1.2710e-04
16:81921306 A C 1.270877 -1.2062e-05
16:81922813 T C 0.130229 -7.2509e-05
16:81924393 G A 0.714319 4.9923e-05
16:81930532 C T 0.741992 3.9502e-05
16:81930606 T G 0.145987 2.8726e-05
16:81933487 C T 0.166721 -5.5798e-05
16:81937523 T C 0.735400 2.0535e-05
16:81937574 C T 1.838349 2.2376e-05
16:81941319 T C 1.511862 8.8676e-05
16:81946471 T G 0.787497 2.5343e-05
16:81948514 G A 0.024531 1.3683e-04
16:81949256 G A 0.224152 -4.4914e-05
16:81950967 G T 0.214745 1.5780e-05
16:81952824 C T 0.536643 3.5466e-05
16:81955238 G A 0.863724 -2.2104e-06
16:81956999 G A 0.068605 5.1623e-05
16:81958391 C G 0.177306 -2.9375e-05
16:81958845 C T 0.039137 -4.9094e-05
16:81959220 T C 0.103426 -3.9104e-06
16:81961873 T G 1.490703 1.8105e-05
16:81967340 G C 1.147386 2.2925e-05
16:81970766 C T 0.814914 -4.5523e-05
16:81971403 C T 1.050488 8.3745e-05
16:81973442 C T 0.107493 6.9757e-05
16:81973788 C T 0.180305 -7.8037e-05
16:81975892 C A 0.484292 -1.0780e-04
16:81977741 G C 1.484626 4.5854e-05
16:81981109 A G 0.031575 5.4961e-05
16:81982291 A G 1.278677 8.4041e-06
16:81983038 C T 0.176978 -3.3818e-05
16:81983297 G C 0.089557 3.0995e-05
16:81986501 A C 0.994414 -6.7420e-05
16:81989135 A G 1.663075 -1.4007e-05
16:81990983 C G 0.067836 9.1306e-05
16:81993215 C T 0.047239 5.3917e-07
16:81993287 A C 0.082958 -3.1966e-05
16:81995543 T G 0.393963 2.1762e-05
16:81995937 C A 0.042042 -5.3438e-05
16:81999406 G A 0.132320 -4.0338e-05
16:81999705 C A 0.128068 -6.7007e-06
16:81999826 C T 0.207592 -5.8958e-05
16:82004292 C T 0.099898 9.8567e-05
16:82008853 G C 0.101712 3.2906e-05
16:82018947 G A 0.074561 2.1242e-05
16:82021546 G T 0.850734 -1.5321e-04
16:82024502 C A 0.087678 -3.9112e-05
16:82024627 A G 0.068781 5.8952e-05
16:82025794 A C 0.061095 -5.9949e-06
16:82026710 T C 0.198458 7.9961e-05
16:82028082 T C 1.461040 -4.0308e-05
16:82030558 C T 0.030812 -3.2632e-05
16:82031277 A G 0.028011 6.7170e-05
16:82031420 C A 0.073756 -3.5812e-05
16:82033612 C T 0.027891 7.2125e-05
16:82033810 A G 0.268102 1.6290e-05
16:82035649 C A 0.241890 5.3550e-05
16:82037779 C T 0.186679 -1.6520e-05
16:82041953 C T 0.027534 6.3019e-05
16:82045242 A C 0.754673 -1.2071e-04
16:82045890 C G 0.766929 -1.4425e-04
16:82049181 C T 0.020299 -3.0651e-06
16:82051653 C T 1.507279 -5.1283e-06
16:82053499 A G 1.844016 -3.0673e-06
16:82056468 G A 0.026469 3.1707e-05
16:82066906 T C 0.234966 -8.4268e-06
16:82070016 C A 0.068735 -1.6906e-05
16:82073673 A G 1.978195 -3.7089e-06
16:82075317 A C 1.217517 -3.6260e-05
16:82077005 A G 0.056259 2.8432e-05
16:82080632 T C 0.077995 -3.0270e-05
16:82081240 A G 0.027397 1.5464e-05
16:82082051 A G 0.020773 -1.3890e-05
16:82086033 T C 0.096013 -8.0555e-05
16:82096986 T C 0.086749 6.2234e-06
16:82098308 G A 0.029410 1.5510e-05
16:82103595 C G 0.067690 2.8202e-05
16:82104086 G C 1.185378 -3.4088e-06
16:82105407 C T 0.029127 -1.1909e-05
16:82116771 C T 0.723403 -1.6044e-05
16:82119400 T C 0.062721 4.9540e-05
16:82124238 T G 0.024161 -2.5856e-05
16:82124999 C T 0.117775 4.2194e-05
16:82127213 T C 1.243623 1.2978e-05
16:82130477 G A 0.108320 -2.9798e-05
16:82133360 T C 0.034226 -6.1226e-05
16:82136003 A C 0.050786 -1.0196e-05
16:82136254 G A 1.775547 -5.0705e-06
16:82136748 A G 1.042662 6.6827e-05
16:82139263 A C 1.790539 -1.3582e-05
16:82143541 C G 0.746004 1.9198e-05
16:82145146 C A 0.040367 -1.3956e-05
16:82146144 A G 0.026242 4.7091e-05
16:82146629 A G 1.782294 1.1362e-05
16:82148036 G T 0.023671 2.5206e-05
16:82148282 A G 0.062753 -5.2958e-05
16:82148404 T C 0.997231 8.9686e-06
16:82159665 G C 1.683860 9.5311e-06
16:82160548 C T 0.046820 1.1379e-05
16:82161279 C A 0.069073 -1.0526e-06
16:82165459 G A 1.687937 7.8301e-06
16:82171737 C T 0.075389 -2.1333e-05
16:82171863 G T 0.238491 -5.1466e-06
16:82180075 G A 0.037690 -2.2018e-05
16:82182418 C T 0.039293 2.0022e-05
16:82185580 T C 0.239287 5.1646e-06
16:82187477 A G 0.025862 -3.7437e-05
16:82190992 A G 0.024132 -2.6184e-05
16:82196130 C T 1.535822 -1.0180e-04
16:82199723 G A 1.485113 -4.9696e-05
16:82200011 T C 0.264341 1.2185e-04
16:82200708 C T 0.048014 -4.0593e-05
16:82201519 C G 0.084175 -3.0689e-05
16:82203758 T C 1.542764 -8.7141e-05
16:82204268 A G 0.024849 -3.8689e-05
16:82205031 C T 1.282270 -5.4174e-05
16:82211232 C T 1.233162 -3.3458e-05
16:82213477 C T 1.155455 -9.1089e-06
16:82219074 T A 0.998809 2.9093e-06
16:82219617 T C 0.128665 -1.4398e-04
16:82220378 C G 0.075954 -2.1498e-06
16:82221321 T C 0.028787 -3.5686e-05
16:82222882 A G 0.087739 3.8382e-05
16:82225566 T A 0.480306 -2.3772e-05
16:82230026 T C 0.235986 -1.2966e-05
16:82230074 G A 0.160674 5.4537e-05
16:82256275 G A 1.737798 4.0866e-05
16:82259608 A G 0.055794 -2.0482e-05
16:82264951 G C 0.074552 2.0644e-05
16:82266049 T C 0.195378 -7.1477e-05
16:82273152 T C 1.731404 -1.8602e-06
16:82273507 G A 0.102429 1.5791e-05
16:82274926 A G 0.032055 -1.6767e-05
16:82275848 T C 0.125815 -1.4305e-04
16:82276031 T C 0.105951 2.6302e-05
16:82277990 C T 1.740781 1.7867e-05
16:82280093 C T 0.567455 -1.4844e-05
16:82280478 A G 0.030776 -5.8047e-05
16:82280990 G A 0.366244 -3.5077e-05
16:82282547 T G 0.394946 -5.6386e-06
16:82282912 A T 0.045022 5.4549e-06
16:82283468 A G 0.033697 -5.4543e-05
16:82289917 C A 0.123180 1.6076e-05
16:82290413 C T 0.075564 2.7169e-05
16:82291753 T C 0.980688 -1.6514e-04
16:82294753 G A 0.116636 7.4641e-05
16:82295997 C T 0.075464 3.3079e-05
16:82298448 A G 1.369863 -1.1383e-04
16:82299234 G A 0.616128 3.2250e-05
16:82302816 G A 0.091189 -5.5704e-06
16:82303212 C T 0.303504 -1.2440e-04
16:82304427 A C 0.360580 1.7297e-05
16:82306191 A C 0.314620 8.3320e-06
16:82306994 C G 1.133702 -1.4866e-05
16:82310327 C T 0.050530 4.4506e-05
16:82312371 G C 0.156721 -3.2687e-05
16:82314281 G A 0.112371 4.9120e-05
16:82314395 A G 0.080939 -1.8143e-05
16:82314708 A G 0.078771 -1.7894e-04
16:82315008 A G 0.309473 -5.2325e-05
16:82315143 G C 0.839592 -8.5559e-05
16:82321084 G A 0.191451 -3.5296e-05
16:82321260 A C 0.079378 -6.5358e-05
16:82326246 G A 0.078989 3.1521e-05
16:82335001 A G 0.200123 -5.3468e-06
16:82343810 T C 0.021821 -1.8337e-05
16:82345583 C T 0.436583 -9.9813e-06
16:82363956 A C 0.187708 -3.6038e-06
16:82365997 T G 0.062387 -9.4041e-05
16:82372012 G A 0.042162 -2.9146e-05
16:82377781 C T 0.368899 2.4602e-06
16:82379953 T G 0.082871 -2.8435e-05
16:82380285 G A 0.028014 -1.6549e-05
16:82396034 C T 0.515335 4.0218e-06
16:82396097 T G 0.083257 -6.7586e-06
16:82399575 T C 0.196202 2.6516e-06
16:82400125 C G 0.203444 1.3939e-05
16:82401259 A G 0.027391 3.5845e-05
16:82402782 T C 0.096136 9.2228e-06
16:82402803 C T 0.110554 -8.8753e-06
16:82403706 G A 0.088460 1.9554e-05
16:82403873 A G 0.049731 -1.0594e-04
16:82406025 A G 0.027780 1.9989e-05
16:82408873 A C 0.772632 -9.9535e-05
16:82411981 G A 0.813720 -2.6328e-05
16:82413295 A G 1.234885 4.1488e-06
16:82413303 G C 0.233665 1.3151e-05
16:82413536 C T 1.400607 -6.2000e-06
16:82416124 G A 0.118080 6.1905e-05
16:82417730 G A 0.119450 1.1997e-07
16:82421015 C T 1.471212 6.0339e-05
16:82422940 T C 0.173177 5.4909e-05
16:82429066 G A 1.134910 3.1273e-06
16:82429752 T C 0.039572 -8.9766e-05
16:82430418 G C 0.045499 7.3773e-05
16:82430501 T C 0.041263 7.5722e-05
16:82435920 G T 1.854246 1.6405e-06
16:82439714 C T 0.235324 9.4557e-05
16:82442639 T C 0.076054 6.9744e-05
16:82444775 C G 0.036742 -3.7521e-05
16:82448841 G C 0.039582 1.4273e-04
16:82449340 A C 1.336448 -3.5547e-05
16:82451112 T C 0.057096 -1.0844e-04
16:82453134 T C 0.031980 -3.9741e-06
16:82454743 G A 0.487557 -1.4680e-05
16:82455441 C G 0.098979 -8.9000e-05
16:82466254 A C 1.294922 2.4796e-05
16:82473824 C T 0.214758 -2.6471e-05
16:82474501 G A 1.395910 -1.5164e-06
16:82476273 T C 0.162791 3.1331e-05
16:82479689 G A 0.265613 -1.4422e-05
16:82482458 A G 0.146929 -1.1034e-04
16:82484707 T C 0.283643 6.8936e-06
16:82486336 G A 0.304630 -2.4304e-04
16:82488109 C T 0.040572 -5.9148e-05
16:82488996 C T 0.991240 7.4377e-06
16:82490122 G T 0.995531 5.7660e-05
16:82490722 T C 0.080323 -6.9612e-05
16:82491525 G A 0.054973 2.9386e-05
16:82493401 A G 1.352580 -2.3892e-05
16:82494882 T C 0.236852 -1.2119e-04
16:82499064 G C 0.275532 2.7881e-05
16:82501593 A G 0.899148 3.1842e-06
16:82519750 G A 0.740346 1.0821e-05
16:82520226 A G 0.103436 -4.6266e-05
16:82521214 A G 0.039446 7.8038e-06
16:82522583 G T 0.124030 4.3296e-05
16:82523597 G A 1.784794 -2.5000e-05
16:82528116 A G 0.039689 -1.5402e-04
16:82532193 C T 0.467927 -8.9168e-05
16:82538177 A G 0.673711 2.4114e-06
16:82540787 T C 0.615985 -1.6725e-05
16:82547144 C A 0.051409 -2.9601e-05
16:82547170 T G 0.051078 -4.6835e-05
16:82548077 G A 0.350158 5.7584e-06
16:82549612 G A 0.053870 4.7619e-05
16:82550548 A G 0.289975 -7.8840e-05
16:82551341 T C 0.170162 7.5292e-05
16:82552724 T G 0.054639 -8.7107e-06
16:82553931 T C 0.067431 1.9526e-04
16:82554688 T G 0.113137 9.7711e-06
16:82555081 C T 0.433431 4.8439e-06
16:82555601 C G 0.046622 -4.2610e-05
16:82557910 T C 0.543219 -3.3154e-05
16:82569137 G A 0.369506 -8.3477e-05
16:82574772 G A 0.046145 2.9568e-05
16:82581610 G A 0.053110 2.3302e-06
16:82581832 C T 0.704770 1.2871e-04
16:82583035 G A 0.122316 -2.3425e-05
16:82584726 C A 0.059540 5.0563e-05
16:82585393 A G 0.066168 1.4931e-05
16:82587535 G C 0.102783 -3.8116e-05
16:82592361 T C 0.020137 -7.7476e-05
16:82594383 C T 1.189435 1.8300e-05
16:82599838 A G 0.056645 -3.7800e-05
16:82600027 C A 0.032834 -3.9635e-05
16:82600360 G A 1.100953 -3.1624e-05
16:82601097 T G 0.060533 6.5752e-05
16:82602306 G A 0.081556 5.9375e-05
16:82609622 T C 0.127746 7.3986e-05
16:82612394 C A 0.128032 6.7420e-05
16:82615741 C T 0.329356 -1.0654e-04
16:82621799 C G 0.112728 -8.3247e-05
16:82622283 G A 1.145267 1.6834e-05
16:82623094 T C 0.024032 -7.2024e-06
16:82626957 A C 1.955543 -9.5278e-05
16:82631510 G A 0.311832 5.2008e-05
16:82633917 T C 0.037122 4.3525e-05
16:82636436 T C 0.270981 6.2066e-06
16:82636585 G A 0.052915 -8.6284e-06
16:82638560 C T 1.301293 4.6746e-06
16:82639600 T C 1.300313 -1.1355e-04
16:82642651 T A 1.196826 -5.4821e-05
16:82642689 A G 0.033032 1.7590e-05
16:82642993 C A 0.125377 -5.4933e-05
16:82645922 G C 0.035015 2.7647e-05
16:82646425 T C 0.870332 9.6122e-05
16:82646972 A G 1.620289 -2.0960e-05
16:82647457 T C 0.261293 3.7361e-05
16:82650717 T A 0.976313 -4.9459e-05
16:82658261 G A 0.021701 4.7977e-05
16:82662268 T G 0.924088 -1.9643e-05
16:82662523 T C 0.038160 1.7309e-05
16:82664670 C T 0.976582 -2.4689e-05
16:82665486 T C 0.029364 2.7440e-06
16:82666139 A G 0.900086 -2.7880e-05
16:82667506 T C 0.089881 -3.6909e-05
16:82668376 G A 1.800526 -4.3918e-05
16:82670380 T C 0.176248 -1.1220e-06
16:82670696 T C 0.026242 2.2966e-05
16:82672454 T C 0.111553 -1.7516e-05
16:82672483 C G 1.115257 -6.3489e-05
16:82673841 A G 0.140048 -2.7065e-05
16:82674430 C G 1.359561 5.8947e-05
16:82675866 G A 0.740337 8.2810e-05
16:82676142 A G 0.509489 -3.3100e-06
16:82677257 C G 0.233399 -7.7586e-05
16:82677795 A C 0.076924 -9.9824e-06
16:82677892 C T 0.069008 -1.2032e-05
16:82678897 T C 0.969234 1.7606e-05
16:82680884 T C 0.266642 1.5582e-05
16:82681355 G C 0.038053 -3.3321e-05
16:82682540 C T 0.795806 1.9398e-05
16:82684052 C T 0.528110 1.3454e-05
16:82686392 C A 0.916006 2.5202e-05
16:82686766 C T 0.022006 6.6166e-05
16:82687683 T G 0.654415 2.0081e-05
16:82689696 T A 0.347704 -1.3470e-04
16:82692597 T C 0.131761 4.0566e-05
16:82692647 G A 0.039124 1.1933e-05
16:82692812 C T 0.129837 -6.4124e-05
16:82693464 T C 0.039608 -3.6310e-05
16:82693921 C T 0.054016 4.0675e-05
16:82696286 G A 0.355011 3.9012e-05
16:82696350 C A 0.471163 4.6401e-05
16:82696777 T C 0.169938 7.1603e-06
16:82697403 A G 0.499064 5.0514e-07
16:82697948 C T 1.346981 1.8740e-05
16:82699816 G A 0.059780 8.8804e-05
16:82701576 G C 0.722774 3.7028e-06
16:82703555 T C 1.505088 2.6495e-05
16:82703845 C T 0.314848 -1.0294e-05
16:82709257 C T 0.129996 -2.7307e-05
16:82709866 G C 0.038998 -7.3705e-06
16:82712315 G A 0.202386 2.6052e-05
16:82717000 A C 0.380207 -2.1893e-07
16:82717684 A G 0.247440 -2.6950e-05
16:82719836 C T 0.249569 1.8438e-05
16:82721424 G A 1.341563 1.2409e-05
16:82722805 A C 0.166072 -2.0799e-04
16:82723854 G A 0.273672 1.8314e-06
16:82726319 T C 0.057560 -5.0269e-05
16:82726886 G T 0.155374 1.9579e-05
16:82731804 T C 0.923267 -1.2624e-05
16:82732586 A G 0.059238 1.2124e-05
16:82737687 C T 0.034791 -3.7618e-05
16:82740108 G A 0.092734 -4.6897e-05
16:82740674 C T 0.312929 -1.0951e-05
16:82743213 G A 0.159960 1.6498e-05
16:82744789 G A 0.674493 -6.2278e-05
16:82745935 T C 0.031838 -8.7338e-06
16:82746937 G C 0.252630 6.4999e-05
16:82747010 A G 0.088018 8.2239e-05
16:82749561 G C 0.150025 3.8740e-05
16:82755654 G A 0.031971 -2.9773e-05
16:82758344 A G 0.021373 6.3987e-07
16:82759575 T G 0.152034 -8.6606e-06
16:82763794 T C 0.032672 7.0604e-05
16:82771632 G A 0.188364 -1.1918e-05
16:82772868 C T 0.134325 6.6659e-06
16:82778870 T C 0.591873 -9.0068e-05
16:82783144 G A 0.096172 5.0054e-05
16:82787053 G A 0.308876 1.8554e-05
16:82788611 C T 0.110914 -1.4924e-05
16:82798934 G A 0.324160 1.8569e-04
16:82801180 T G 0.031263 -5.1259e-05
16:82803260 A G 0.026170 4.4433e-05
16:82812773 C T 0.669083 -1.0554e-04
16:82818772 T C 0.146023 -1.1932e-05
16:82821255 G C 0.211165 -5.3837e-04
16:82821433 A G 0.332670 2.7164e-05
16:82822413 A G 0.031033 -3.7125e-05
16:82823552 G A 1.344287 -5.4425e-05
16:82827093 A C 0.073403 -1.1425e-04
16:82828365 G A 0.144092 2.5642e-05
16:82829286 G C 0.138220 1.2070e-04
16:82829767 T G 0.086331 2.1030e-04
16:82829993 C T 0.262607 6.7300e-05
16:82831305 T G 0.170048 1.1475e-05
16:82831642 T C 0.665989 -9.8320e-05
16:82831914 G T 0.622389 6.0991e-04
16:82833125 C T 0.628628 -2.9089e-05
16:82835603 A C 0.196225 7.6656e-05
16:82835637 A G 0.029270 1.8465e-05
16:82836162 C T 0.198017 4.4099e-05
16:82839698 A C 0.292368 4.0961e-05
16:82841321 G A 0.036846 -4.1054e-05
16:82841475 G T 0.204359 1.3944e-05
16:82843779 T C 0.275723 5.9530e-05
16:82844429 T C 0.200305 -1.9442e-05
16:82847012 T C 0.126912 -1.5121e-05
16:82847987 A G 0.722014 5.4565e-05
16:82849707 C A 0.665123 3.0422e-05
16:82850488 A G 0.148285 5.9135e-05
16:82851941 C T 1.534783 -2.6398e-05
16:82855017 C T 0.824518 -9.0717e-05
16:82856939 T C 0.263889 6.7596e-05
16:82861814 G A 0.465145 -6.0727e-05
16:82864466 C A 0.664503 -4.8941e-05
16:82865479 C T 0.222496 1.0211e-05
16:82872292 C T 0.666048 -9.9978e-05
16:82876486 A G 0.581976 8.1537e-04
16:82879079 A G 0.055074 -1.0429e-05
16:82886096 C T 0.635713 7.6611e-06
16:82889181 T C 0.059758 1.7292e-05
16:82891658 G A 0.190964 8.7346e-05
16:82891761 C T 0.036300 3.1394e-05
16:82893311 C T 0.103523 -6.0220e-05
16:82894518 T C 0.193580 -5.2983e-05
16:82895674 A G 0.043370 -4.0374e-05
16:82902451 C A 0.229572 1.3000e-04
16:82902892 T C 0.110485 -1.6368e-04
16:82905573 A G 0.022805 -8.1004e-05
16:82908528 G A 0.146572 -1.6401e-04
16:82911383 G A 1.399257 6.0154e-06
16:82914678 A T 0.380633 3.5659e-06
16:82920788 A G 0.024363 -7.5376e-05
16:82927072 G A 0.177507 6.1977e-06
16:82927265 A G 1.437044 6.6555e-05
16:82932591 T G 0.043370 -2.0566e-08
16:82934879 T A 0.089612 6.3844e-05
16:82939930 G A 0.267125 9.5057e-05
16:82940014 G A 0.038868 -6.8030e-05
16:82945551 C G 1.543865 1.8008e-05
16:82949237 A G 0.030990 -4.2583e-05
16:82949410 G A 1.094175 -2.3284e-05
16:82954230 A C 0.098551 2.6053e-05
16:82959559 A G 0.084786 2.1818e-05
16:82961115 G A 0.044613 5.5049e-05
16:82962491 C T 0.896415 4.2457e-05
16:82965065 C T 0.849313 -8.9445e-06
16:82973479 A G 0.077586 1.3161e-05
16:82973955 A G 0.382755 3.9361e-05
16:82976711 A G 0.064156 4.1004e-06
16:82979273 G C 0.071235 -6.6547e-06
16:82984868 T C 0.061825 -2.8318e-04
16:82986048 A C 0.543534 3.1525e-05
16:82988333 C T 1.172190 1.5919e-05
16:82988581 T C 0.041338 3.4250e-05
16:82993258 G A 0.084240 -3.2258e-05
16:82994911 T C 0.352145 -3.2050e-06
16:82995857 A G 0.116253 9.8660e-06
16:82996406 A G 0.084984 8.9289e-05
16:83000490 A G 0.044434 1.9538e-04
16:83001136 A G 0.860868 6.7944e-05
16:83004516 G A 0.193694 -1.6170e-05
16:83005335 A G 0.309271 1.5785e-06
16:83009737 A G 0.079673 -1.4925e-05
16:83010513 A G 0.862494 1.6557e-04
16:83014403 T C 0.060475 2.5925e-05
16:83016176 G A 0.039689 1.7512e-05
16:83017585 G A 0.173093 -1.9541e-05
16:83018052 G A 0.409166 -1.0549e-04
16:83020669 T C 0.045635 8.1793e-06
16:83027173 G A 0.040539 -1.0894e-05
16:83028708 G T 0.036495 1.4084e-04
16:83034822 G A 0.263023 -7.2868e-06
16:83040296 G T 0.845574 -9.3599e-06
16:83042817 G C 0.028933 1.1472e-04
16:83042938 C A 0.924893 6.4925e-05
16:83043205 A C 0.058495 -2.4781e-05
16:83049340 T C 0.094597 1.1602e-04
16:83052164 A G 0.032023 -3.9361e-05
16:83053629 T C 0.575368 8.0368e-05
16:83055081 G C 0.095983 -1.1164e-04
16:83059644 G A 0.186712 -2.3469e-04
16:83060027 G T 0.064143 -5.7062e-05
16:83061032 A G 0.284776 -2.1126e-05
16:83061691 T C 0.036839 -4.0912e-05
16:83061956 A G 0.139574 -2.8503e-05
16:83062965 A G 0.042237 -4.4211e-05
16:83068861 C A 0.207131 -2.5345e-05
16:83070118 G C 0.082955 -1.4663e-05
16:83071614 G A 0.470296 8.0090e-05
16:83075455 C T 0.106542 -1.4456e-05
16:83079884 G C 0.034304 1.0002e-04
16:83080639 C T 0.062685 -1.9726e-05
16:83080643 T C 0.544527 5.3013e-05
16:83080940 A G 0.060842 -2.1574e-05
16:83082479 T C 1.299943 3.5652e-05
16:83086518 T C 1.094114 1.5796e-07
16:83091384 G A 0.343939 7.3894e-06
16:83093295 T C 0.023999 9.7338e-06
16:83093934 A G 0.909424 -8.0163e-06
16:83095528 A G 0.035242 6.8478e-06
16:83098845 T A 0.142278 7.0338e-07
16:83102477 C A 1.079846 -1.8911e-05
16:83103233 T C 0.225258 -2.4550e-05
16:83107646 T G 1.068333 -1.4231e-05
16:83117452 A C 0.873153 -5.2070e-05
16:83117578 A G 0.031416 1.2577e-05
16:83119083 G A 0.361466 -7.8185e-05
16:83119114 A G 1.039244 -2.4955e-05
16:83124250 A C 0.204664 1.9277e-05
16:83128882 G A 0.965913 4.0154e-05
16:83129284 A G 0.210007 -5.3458e-05
16:83133491 C T 0.146714 4.7468e-05
16:83133760 C G 0.025359 -5.3562e-05
16:83143218 G A 0.166208 1.5830e-05
16:83146358 G T 1.104783 8.0931e-05
16:83151963 A G 0.975056 -2.3040e-06
16:83152250 G A 1.845674 4.7456e-05
16:83153991 G T 0.995612 7.3158e-06
16:83155084 A G 0.508629 3.6043e-06
16:83155229 T C 0.053633 -1.0275e-04
16:83155723 C T 1.000370 1.9892e-05
16:83159350 C A 1.939545 3.0404e-05
16:83160832 T C 0.047080 -3.1792e-05
16:83163509 G A 0.082900 3.5365e-04
16:83163809 C T 1.160782 9.3432e-06
16:83164837 A G 0.029812 -7.4047e-05
16:83165586 C T 1.398277 2.6698e-05
16:83165910 C T 0.090105 2.8979e-05
16:83165968 A G 0.153018 8.1430e-05
16:83166779 G T 0.817644 -7.3008e-06
16:83168093 A C 0.095935 -3.3810e-05
16:83169158 A G 0.554722 -1.1217e-05
16:83171909 C G 0.100855 -4.0068e-06
16:83172153 G A 0.144913 -6.5533e-05
16:83172162 C A 0.521524 -8.2059e-06
16:83176130 T C 0.378542 2.3155e-06
16:83178334 G A 0.082105 -4.1187e-05
16:83181088 T A 0.059796 7.9695e-06
16:83188957 A G 0.388718 -1.1993e-04
16:83191645 T C 0.025697 -6.0703e-05
16:83191728 T G 0.095795 -6.0771e-06
16:83191778 T C 0.115753 -7.5590e-06
16:83192613 T C 0.055129 5.2483e-05
16:83193175 G A 0.109226 2.2405e-04
16:83194166 G T 0.233665 -1.0230e-04
16:83194218 T C 0.050153 1.2839e-05
16:83197780 G T 0.289927 -3.7566e-05
16:83204102 T C 0.352739 -1.0465e-04
16:83204289 T C 0.160168 -5.9887e-05
16:83209817 A G 0.021480 -5.1532e-05
16:83211887 T C 0.168438 -1.4517e-04
16:83212398 T G 0.375680 -9.8737e-05
16:83219456 G A 0.160489 -1.0545e-04
16:83227290 G T 0.351687 -2.5627e-04
16:83232053 C T 0.417585 -5.0848e-04
16:83233704 G T 0.054671 3.2022e-05
16:83234338 C T 0.076726 -2.5471e-05
16:83235650 C T 0.111031 -6.7678e-05
16:83236502 G A 1.942657 4.4805e-04
16:83239012 G C 0.045733 1.8811e-05
16:83239573 A G 0.024798 -5.3533e-05
16:83239840 T C 1.936286 2.2705e-04
16:83240644 C A 0.043207 -2.2217e-04
16:83240753 C A 1.977598 -7.2462e-06
16:83244238 A G 0.048602 1.1759e-05
16:83246883 T C 0.022165 -1.8041e-05
16:83249287 C T 0.195433 2.7055e-05
16:83250550 C A 0.063396 5.3894e-05
16:83250824 A C 0.249121 -4.1512e-05
16:83251210 A G 1.333702 4.0538e-05
16:83252726 A G 0.041688 -5.7782e-06
16:83252951 C A 0.336786 -6.4169e-05
16:83253433 T C 0.046726 -2.9665e-06
16:83254122 T C 0.027563 -5.5260e-05
16:83256828 A G 0.355420 4.6714e-05
16:83257562 A C 0.354449 -1.8649e-05
16:83259253 T C 1.107522 5.8481e-06
16:83261388 A G 0.300966 2.7337e-06
16:83262597 T C 1.393953 5.7446e-07
16:83263334 G A 0.026446 -2.3923e-05
16:83264485 C T 0.243444 -1.6366e-05
16:83264692 T C 0.034249 3.9897e-05
16:83265094 T C 0.031682 -6.7989e-05
16:83270249 A G 1.539366 2.6773e-05
16:83270736 G A 0.647820 -4.2931e-05
16:83270779 G A 0.277674 2.5810e-06
16:83271211 A G 0.793930 3.1518e-05
16:83272807 T C 1.883562 -2.8193e-05
16:83276033 G A 0.125124 2.0923e-05
16:83277680 A G 1.140009 1.3346e-05
16:83280478 A G 0.322368 -7.5032e-05
16:83281157 T C 0.137130 7.1414e-05
16:83282384 A G 0.020559 3.5180e-07
16:83284338 A G 0.470446 -8.1671e-06
16:83286618 C T 0.245230 -2.6502e-05
16:83287283 G T 0.180058 2.2260e-05
16:83288883 G T 0.281144 -2.9462e-06
16:83292615 G A 0.151061 7.7524e-06
16:83294128 C A 0.112819 5.4044e-06
16:83294413 C T 0.773956 -6.0719e-06
16:83295486 G T 1.776906 -3.3792e-05
16:83300626 G A 0.333449 -5.5392e-05
16:83300794 A G 0.159068 -2.9415e-05
16:83303915 G A 0.070086 2.3913e-04
16:83304350 C T 0.466019 -2.5315e-05
16:83305223 T C 1.109382 2.3699e-05
16:83306402 C A 0.252451 1.0831e-04
16:83307285 C A 0.102144 6.3541e-05
16:83307549 C T 0.119262 8.5753e-05
16:83308001 T C 0.331346 3.4122e-05
16:83310978 T C 0.367065 -3.4888e-06
16:83311861 G C 0.124770 -3.4428e-06
16:83312045 T G 0.031964 -5.3579e-06
16:83313214 T C 0.049378 1.7190e-04
16:83316483 G T 0.044924 -9.8930e-06
16:83317729 A G 0.883082 -3.9859e-04
16:83319785 C A 0.024093 -7.2381e-06
16:83321494 T C 0.132333 -1.8553e-04
16:83326027 T C 0.639296 -9.3505e-06
16:83327610 G A 0.106844 -6.1853e-06
16:83328162 G A 1.026125 -1.3528e-04
16:83334935 T C 0.058339 2.2005e-05
16:83336417 G A 0.045350 2.0703e-05
16:83338977 G A 0.090264 1.1845e-05
16:83340567 A G 0.029436 8.5311e-06
16:83343600 G C 0.133702 1.5618e-05
16:83353373 T G 0.196816 7.7850e-05
16:83362315 A G 0.896155 3.2586e-05
16:83366987 C G 0.046194 -1.2991e-04
16:83372796 C A 0.218215 -4.6869e-06
16:83372914 G A 0.305195 7.7611e-06
16:83374195 A G 0.414317 4.9238e-06
16:83384675 C T 0.037047 6.6077e-05
16:83385118 C T 1.285214 -3.1639e-05
16:83394179 T C 0.067661 7.8345e-05
16:83397287 G A 0.251870 6.4737e-05
16:83401766 G A 0.368315 5.1596e-05
16:83405311 G C 1.437946 -3.0089e-05
16:83414233 T C 0.030452 4.2958e-05
16:83417673 C A 0.862523 -3.5354e-05
16:83420074 T C 0.070293 2.9627e-05
16:83421745 A G 0.296100 7.8147e-05
16:83422101 G A 0.032483 2.5971e-05
16:83422303 G T 0.871306 4.3844e-05
16:83424264 T C 0.289359 4.0313e-05
16:83425760 A T 0.043350 -2.0787e-04
16:83428094 C T 0.590733 1.2045e-04
16:83429011 G A 0.209578 -4.3677e-05
16:83433849 G A 1.334796 -7.5315e-05
16:83439555 C T 0.129269 -1.6127e-05
16:83444201 T C 0.484932 1.1701e-04
16:83451606 C T 1.034743 -2.4003e-04
16:83452791 G A 0.051351 3.9950e-05
16:83453123 G A 0.232328 -8.6823e-05
16:83461553 T C 0.411967 -5.9165e-04
16:83462459 A G 1.180104 -5.4427e-05
16:83464109 G A 0.458794 -2.4581e-06
16:83465060 C G 0.057862 -6.1999e-05
16:83476104 G T 0.074006 3.2324e-05
16:83476237 G C 0.755407 2.4975e-05
16:83476701 C A 0.351992 8.3518e-05
16:83476719 T C 1.157461 -1.4897e-05
16:83476873 A G 0.024645 -6.1420e-06
16:83476903 T C 0.729226 9.5628e-07
16:83477676 G A 0.031195 -2.6837e-04
16:83478031 A G 0.100093 8.8209e-05
16:83479062 C T 1.141385 -4.1040e-05
16:83484701 A C 0.338425 4.0403e-05
16:83485921 T C 0.198079 -2.5288e-05
16:83487192 T C 0.512134 1.3228e-05
16:83487471 A C 0.129369 6.8930e-05
16:83487524 A C 0.033782 -7.8588e-05
16:83492010 A G 0.083692 -1.3565e-04
16:83492640 G A 0.861465 2.7960e-05
16:83502795 T C 0.063867 3.0820e-05
16:83504131 C T 0.030030 2.5821e-06
16:83507030 A G 0.368870 2.5093e-05
16:83508121 C A 0.390652 1.2957e-05
16:83514571 G A 0.260397 1.9870e-04
16:83518852 C A 0.046541 -4.5733e-06
16:83526689 C T 1.540411 -1.7297e-04
16:83527191 A G 0.038514 4.6316e-05
16:83531347 G A 0.050754 1.1702e-04
16:83535684 A G 0.022438 -2.7384e-05
16:83540252 A G 0.028345 1.3034e-04
16:83542473 A G 0.023808 -3.9938e-05
16:83543804 A G 1.179016 -9.2117e-05
16:83545102 G A 0.194359 3.8462e-04
16:83546365 A G 0.079992 4.5254e-07
16:83547483 C A 0.133618 -9.3970e-06
16:83549260 G A 0.035164 6.8936e-05
16:83551296 G C 0.966455 -1.6759e-04
16:83552642 G C 0.848631 -3.8024e-05
16:83552781 T G 0.078706 2.0278e-04
16:83553734 A G 0.024590 -2.5758e-05
16:83554803 A G 0.126500 -6.9266e-05
16:83555525 G A 0.266567 -4.9279e-05
16:83555635 T C 0.127776 8.7664e-05
16:83556050 G A 0.840134 3.1303e-05
16:83558008 G A 0.039975 6.9610e-05
16:83561866 A C 1.460128 -4.0027e-05
16:83564742 G A 0.087827 -2.7052e-06
16:83568260 G A 1.166897 -1.6502e-05
16:83568605 C T 0.956111 -4.3591e-05
16:83569649 C T 0.042600 -1.0129e-05
16:83570121 C A 0.166523 1.0801e-05
16:83572652 G A 0.213392 4.5298e-05
16:83573872 A G 0.064211 -5.3444e-05
16:83577877 G A 0.464246 6.0571e-05
16:83579812 A G 0.048488 1.4754e-04
16:83580347 C A 0.033460 5.8944e-05
16:83582148 A G 0.061475 1.1005e-05
16:83582254 A C 0.034473 -3.7946e-05
16:83586182 C T 0.659203 1.5932e-05
16:83589489 T C 0.755160 -3.1879e-04
16:83595747 C T 0.052601 -1.6958e-05
16:83596694 G A 0.285574 -4.0002e-05
16:83603844 T G 0.092540 1.2544e-04
16:83607074 C T 0.045369 8.7604e-05
16:83609609 G A 0.877609 -3.2686e-04
16:83613314 C G 0.374079 3.4976e-05
16:83615501 A C 1.522086 1.2284e-05
16:83615856 A G 0.557020 9.5926e-06
16:83616971 A G 0.867817 -6.3767e-06
16:83619367 T C 0.064045 6.5390e-05
16:83620469 T C 1.276022 -2.8452e-05
16:83621073 A G 0.725669 -9.9571e-05
16:83621579 T C 0.037505 3.5580e-05
16:83625400 A G 0.060342 -1.5310e-05
16:83625563 C A 1.290569 -1.8253e-04
16:83628580 T G 1.100125 -9.7074e-06
16:83632636 C T 0.379646 4.0736e-05
16:83637128 C A 0.031890 5.0736e-05
16:83639335 A G 0.708363 -6.3798e-06
16:83639968 T G 0.726211 -1.9586e-05
16:83641140 A G 0.041614 3.3379e-05
16:83641217 A C 0.071075 6.1586e-05
16:83641576 G T 0.201912 -2.4415e-05
16:83642728 G A 0.026190 -4.1430e-05
16:83643235 C G 0.073175 -6.0880e-05
16:83644033 T C 0.043198 -1.4779e-05
16:83648243 C T 0.029663 -5.8520e-05
16:83648770 T C 0.044632 2.4117e-05
16:83650288 T G 0.638436 -5.8640e-05
16:83653711 G A 0.094705 6.3923e-06
16:83654718 A G 0.072332 -2.0069e-05
16:83656355 A G 1.367857 6.9441e-05
16:83658136 A G 0.204265 -3.1800e-05
16:83663355 C A 0.793619 5.6273e-05
16:83664301 G T 1.474123 4.6970e-07
16:83664336 T C 0.237764 -1.8365e-05
16:83665334 G C 0.045862 -5.7859e-05
16:83683611 C A 0.279531 -1.7197e-04
16:83683945 C A 0.506454 3.8026e-06
16:83685808 A G 0.297265 -2.4360e-05
16:83688785 G C 0.026748 1.3718e-05
16:83694312 C T 1.023369 -5.7669e-07
16:83700149 T C 0.026855 3.5813e-05
16:83703518 G A 0.022753 2.5357e-05
16:83704389 C T 0.143599 1.6476e-05
16:83706465 C T 1.471504 3.8338e-05
16:83709666 T C 1.040945 3.1709e-06
16:83713686 G A 0.235512 4.4458e-05
16:83714504 G A 0.047894 1.0366e-04
16:83715536 G A 0.667385 -9.4051e-05
16:83729110 C T 0.049014 -7.9604e-06
16:83735618 A G 0.052016 8.1478e-06
16:83741244 T C 0.308986 -1.4201e-04
16:83746290 C T 0.229809 5.4875e-06
16:83747607 C T 0.633639 -6.3598e-06
16:83748096 A G 0.329467 -1.3094e-05
16:83749188 C G 0.074977 -2.4516e-05
16:83752758 A G 0.170087 -3.9836e-06
16:83752907 G A 0.033009 3.3839e-05
16:83756691 T C 0.373158 2.1680e-05
16:83756819 G C 0.824333 1.5917e-07
16:83759698 A G 1.447437 -8.9370e-05
16:83763460 G T 1.252721 -1.1702e-05
16:83764204 C T 1.579886 -1.0792e-05
16:83764391 T C 0.323209 7.9339e-06
16:83772957 A G 0.046577 2.0887e-05
16:83773098 G A 0.837479 8.9929e-06
16:83778391 A G 0.052711 4.5001e-06
16:83779219 A C 1.955296 -2.6525e-05
16:83779644 C G 0.498801 -3.7323e-05
16:83779707 A T 0.737536 -3.4710e-05
16:83780627 G T 0.060647 -2.8435e-05
16:83783405 C T 0.076411 4.3253e-05
16:83784618 G A 0.039209 -1.0112e-04
16:83785750 G A 0.709336 -5.6480e-05
16:83786272 G A 0.408809 1.0122e-04
16:83805953 G A 0.604028 -1.2870e-05
16:83808708 C G 0.162693 -2.0388e-06
16:83814508 A G 1.631922 -3.0108e-05
16:83814659 C T 0.220279 -1.6164e-04
16:83816828 G A 1.726081 1.1809e-05
16:83817495 G A 0.357945 -1.0258e-05
16:83821618 G A 0.120537 -3.9750e-05
16:83824511 G A 0.106568 7.8770e-06
16:83826157 T C 0.123959 1.7713e-04
16:83831735 T G 0.578938 -2.4617e-05
16:83832206 G C 0.401717 9.3409e-06
16:83837774 C T 0.044418 -1.4152e-05
16:83847337 T C 1.154715 -2.2336e-05
16:83848699 C T 0.371671 -3.3839e-05
16:83852274 C T 0.209413 3.2968e-04
16:83858647 T G 0.936150 1.5448e-05
16:83860117 T C 0.037411 -7.9075e-05
16:83862491 T C 0.174485 4.8411e-05
16:83864093 G A 0.409922 6.5989e-06
16:83867630 A G 0.114286 3.9621e-05
16:83876171 C T 1.599143 1.3642e-05
16:83882656 G A 1.657544 1.2898e-05
16:83887867 A G 1.541959 2.7114e-06
16:83887957 G A 0.029114 4.4557e-05
16:83893646 T C 0.041770 1.0630e-05
16:83904167 G A 0.068781 1.0582e-04
16:83908446 T C 0.095253 -2.6815e-06
16:83909387 G T 0.649040 -4.9298e-07
16:83910506 C T 0.158867 -2.8018e-05
16:83917161 C T 0.213600 9.6376e-06
16:83919190 T G 0.862513 1.5497e-05
16:83919571 C T 0.034983 3.8946e-05
16:83919723 C T 0.158672 -1.5342e-05
16:83921410 T C 0.043048 -1.4603e-04
16:83924375 T C 0.105630 1.0309e-06
16:83924447 G C 0.063815 -1.7448e-05
16:83925476 G T 0.286931 -1.0834e-04
16:83926733 A C 0.041899 1.8668e-06
16:83926906 G A 0.052948 -6.9726e-05
16:83928699 C T 1.442620 -5.6246e-06
16:83929621 C A 1.175241 4.7502e-05
16:83934910 G T 0.054938 -1.3718e-05
16:83936779 A G 0.044853 -4.5776e-05
16:83936991 T C 0.301368 -5.2523e-05
16:83942039 T C 0.190441 -1.7126e-05
16:83942496 C T 0.102563 -2.7554e-05
16:83943566 A G 0.038881 4.2820e-05
16:83943668 A G 0.444438 5.9188e-05
16:83946541 T C 0.040192 2.7061e-05
16:83957941 C A 0.271530 -1.1022e-04
16:83960680 G C 0.020705 -9.6141e-07
16:83965750 T C 0.047541 4.6654e-05
16:83968805 C T 0.586825 -2.5374e-05
16:83971278 T G 0.056823 -1.5405e-04
16:83972845 T C 0.235440 2.9804e-05
16:83973956 C G 1.630056 5.3392e-05
16:83974066 A G 1.364121 -1.3033e-05
16:83976564 T C 0.422068 9.6534e-05
16:83978843 C A 1.496610 3.0767e-05
16:83979322 G A 0.745475 3.1033e-04
16:83980179 T C 0.110232 -3.3174e-05
16:83982460 G A 1.280271 4.1211e-05
16:83983071 T C 1.214625 3.0816e-05
16:83987856 C A 1.314591 2.0554e-05
16:83988020 T C 0.076168 2.8452e-05
16:83988886 G A 1.056067 7.7473e-06
16:83990960 C T 0.139801 2.4921e-05
16:83992205 G A 0.151301 9.4815e-07
16:83997156 G C 0.367497 3.5795e-05
16:83997348 T G 0.305756 3.8034e-05
16:83998493 T C 0.158539 -1.1528e-05
16:83998662 G A 0.255979 4.4772e-05
16:83999548 C T 0.053996 -9.1162e-06
16:84000138 C T 0.251140 -1.0239e-04
16:84003147 A G 0.064081 -1.0001e-05
16:84005801 A G 0.085957 -3.9021e-05
16:84008463 A G 0.193655 -1.3668e-04
16:84009120 T C 0.097214 -7.6398e-05
16:84012104 C T 0.205248 -7.6250e-05
16:84013261 T C 0.188643 8.6171e-05
16:84013349 A G 0.134926 4.5727e-05
16:84014563 A G 0.170256 -6.3215e-05
16:84015540 A G 0.201925 -4.3659e-05
16:84020574 T G 0.239822 -3.5940e-04
16:84020990 C T 0.048813 3.7290e-05
16:84021647 T C 0.119622 -5.0621e-05
16:84022582 T C 0.122647 -2.1886e-04
16:84025940 T C 0.083981 -1.1941e-04
16:84026190 A G 0.071209 4.2053e-05
16:84028702 G A 0.245587 -2.1645e-04
16:84030289 A G 0.511625 4.5427e-06
16:84031404 T C 0.044840 3.8416e-05
16:84031455 G A 0.142972 -7.8520e-05
16:84032319 C A 0.146526 -1.5627e-04
16:84032508 C G 0.126993 -2.0874e-04
16:84034745 A G 0.143011 -1.8548e-04
16:84035446 G C 0.204716 -4.6480e-05
16:84036227 C T 1.065496 -1.3175e-05
16:84036325 G A 0.847352 -7.9279e-06
16:84037461 C A 0.276801 4.2057e-05
16:84037807 T C 0.045434 -9.4156e-06
16:84038703 G A 0.369542 2.9202e-05
16:84038892 C A 0.168925 -1.8465e-05
16:84040983 T C 0.029416 7.6705e-05
16:84041217 C T 0.203635 9.1708e-05
16:84042316 G A 1.058057 -8.9470e-06
16:84043129 C T 0.884156 3.5275e-05
16:84048322 A G 0.430653 3.8290e-05
16:84048498 C T 0.114926 9.4287e-06
16:84048577 G C 0.022474 1.1210e-04
16:84050970 T G 0.104305 -9.6189e-05
16:84051290 T G 0.049154 -1.0365e-05
16:84051358 G T 1.231523 2.3469e-06
16:84055515 C A 0.206852 -3.4317e-05
16:84055673 A G 0.340522 -8.9450e-06
16:84055769 C G 1.250533 7.3743e-06
16:84056956 T C 0.383807 -1.1934e-04
16:84057032 A T 0.030020 -5.9867e-05
16:84057203 A G 0.145027 2.2030e-05
16:84057571 A C 0.557205 2.0131e-05
16:84057784 A G 0.279784 1.5679e-05
16:84057881 C G 0.709463 4.4865e-05
16:84058754 T C 1.217407 5.1614e-06
16:84059342 C T 0.784164 6.4574e-05
16:84062502 A G 0.103504 -3.8000e-04
16:84063130 G C 0.039728 8.2221e-06
16:84063215 A G 0.188695 3.0859e-05
16:84063715 A G 0.705834 -2.2529e-04
16:84064210 T C 0.152820 7.7079e-05
16:84066739 A G 0.267359 -2.7022e-05
16:84067948 T C 0.162830 -1.1647e-04
16:84068803 C T 0.620461 3.8548e-06
16:84069440 A C 0.171661 5.3458e-05
16:84069686 A C 0.463490 9.6398e-07
16:84072678 A G 0.437264 -1.0205e-05
16:84072947 C T 1.146526 1.0597e-05
16:84074671 G C 0.113497 2.1517e-05
16:84076650 T C 0.449524 -8.5770e-05
16:84078735 T C 0.030792 2.0085e-05
16:84079996 T C 0.587987 6.7052e-06
16:84080502 A C 0.234704 -1.1508e-05
16:84083148 C G 0.048878 4.5473e-05
16:84083938 G A 0.024376 6.0659e-05
16:84088026 C T 0.108950 7.1337e-05
16:84090898 A G 0.041627 -1.6646e-05
16:84091823 A G 0.569023 -1.9366e-05
16:84093062 A G 1.176611 -7.6735e-05
16:84093387 C T 0.067557 1.8303e-05
16:84097786 A G 0.045145 -2.8537e-05
16:84102805 T G 0.483354 -2.8621e-05
16:84109570 C G 0.067797 2.1992e-05
16:84111404 G A 0.033418 -1.8097e-04
16:84114906 T C 0.044522 2.2384e-05
16:84117219 C T 0.225213 -1.0664e-05
16:84120291 A G 0.192291 2.3134e-06
16:84121289 A G 0.026443 8.6635e-05
16:84128932 T C 0.259923 5.4385e-06
16:84132368 C T 0.052922 -1.2360e-05
16:84133440 G A 0.546555 1.0565e-04
16:84142650 C T 0.056278 2.5779e-05
16:84148050 T G 0.155877 -7.9318e-06
16:84152943 A G 0.055171 -2.6134e-05
16:84158248 C G 0.597588 9.9012e-07
16:84165036 C T 0.072221 5.3155e-05
16:84165620 T C 0.814005 -7.3562e-06
16:84166415 C A 0.053870 -5.9880e-05
16:84170251 A G 0.024875 4.4696e-05
16:84176322 A G 0.378724 1.4455e-05
16:84177847 C T 0.565488 3.8727e-05
16:84181306 T G 0.098658 7.8314e-05
16:84183977 A G 0.048268 1.3416e-05
16:84194036 C A 1.880027 9.4354e-06
16:84195728 C T 0.200208 6.0476e-05
16:84199444 G C 0.048151 3.9526e-05
16:84200680 A G 0.129259 -4.0811e-05
16:84202574 G A 0.829020 -2.6604e-05
16:84203595 G C 0.055376 2.1752e-05
16:84203612 G A 0.959792 -5.8617e-05
16:84203730 C G 0.152573 3.8409e-05
16:84203939 T C 0.780496 -4.7979e-05
16:84204185 T C 0.882806 -2.2518e-05
16:84208032 G T 0.911920 -7.2166e-06
16:84209609 T C 0.039179 -5.5556e-05
16:84209815 G C 0.423791 -9.2182e-06
16:84209864 C G 0.738347 -3.0806e-05
16:84211465 C T 0.086535 2.8211e-05
16:84212710 T C 0.088116 3.8667e-05
16:84212779 A G 0.173563 4.8489e-05
16:84213684 T C 0.039192 5.9436e-05
16:84213965 A G 0.915552 -2.6265e-06
16:84215867 T C 0.038904 -6.1454e-05
16:84216606 T C 0.040315 6.4232e-05
16:84218002 A G 0.135974 -1.3466e-05
16:84219849 A G 0.658245 -4.7297e-05
16:84220344 G C 0.167176 3.7460e-05
16:84221085 C A 0.501024 -1.2303e-05
16:84221192 A G 0.070806 1.9006e-05
16:84227110 G A 0.216803 3.2236e-05
16:84227713 T C 0.041510 1.4314e-05
16:84228770 C G 0.590104 2.6362e-05
16:84229892 T C 0.032347 4.8400e-05
16:84233536 T C 0.738717 1.7547e-05
16:84234129 C G 0.035930 -3.3755e-06
16:84234146 A G 0.597335 3.4693e-05
16:84234858 G A 0.039715 7.5694e-05
16:84236111 A G 0.581840 -3.0318e-05
16:84236403 T C 0.756299 -1.8862e-05
16:84240001 C A 0.080920 -1.7002e-05
16:84240607 A G 0.909460 1.6879e-05
16:84240701 G C 0.146513 -2.7213e-06
16:84241570 C T 0.088914 5.8978e-05
16:84242793 G A 0.116970 9.5242e-05
16:84244017 A G 0.172268 3.0131e-05
16:84245514 G A 0.051374 1.0990e-04
16:84252032 T C 0.046320 4.6447e-06
16:84253029 A C 1.235054 -1.6712e-05
16:84254384 A G 1.073201 -3.3990e-05
16:84255019 A G 0.236810 1.7012e-05
16:84256103 T C 0.155605 3.6666e-05
16:84256422 T C 0.150697 4.3809e-05
16:84256619 T C 0.120375 3.5994e-05
16:84258501 C T 0.469625 9.2853e-06
16:84259666 A G 0.101861 6.0719e-05
16:84261876 T C 0.156403 3.3798e-06
16:84262109 A G 0.552596 5.8421e-06
16:84265794 G A 0.117103 1.7010e-05
16:84267009 T C 0.175323 3.3999e-05
16:84269756 G A 1.459706 1.5131e-05
16:84270476 A G 0.674052 1.3875e-04
16:84270743 A G 0.022555 -3.8085e-05
16:84271158 A C 0.272435 1.4104e-05
16:84272538 G A 0.023947 -5.4899e-05
16:84273432 C T 0.302105 -5.1224e-05
16:84274405 G T 1.396881 3.4928e-05
16:84275005 A G 0.236128 6.3317e-05
16:84279797 G A 0.117626 -6.0013e-06
16:84281654 T C 0.377088 -5.1508e-06
16:84282849 T G 1.724075 2.4455e-05
16:84285562 G A 0.103877 7.4620e-05
16:84285828 C T 0.966215 -2.5929e-06
16:84286027 T G 0.079975 -1.3486e-05
16:84286232 A G 0.092426 -2.2992e-05
16:84286522 G C 0.587406 -6.7605e-06
16:84286900 A G 1.595628 -1.8681e-05
16:84287144 C T 0.345718 9.6551e-06
16:84287406 G C 0.667940 1.6741e-05
16:84288689 T C 0.125273 3.9307e-05
16:84290928 A G 0.174125 8.6967e-05
16:84291017 C T 0.333014 2.8900e-05
16:84291298 G T 1.250075 3.5008e-05
16:84292567 C A 1.541206 -2.0313e-05
16:84293293 T C 1.280771 -2.6990e-05
16:84295167 G C 0.190509 1.1654e-05
16:84295943 A C 0.424830 4.5371e-06
16:84296118 A C 0.202438 -4.4956e-05
16:84296317 T C 0.824723 1.1103e-05
16:84298347 G C 0.411247 -4.0927e-05
16:84301336 T G 0.058193 -5.5257e-05
16:84301428 A G 1.667651 -6.9860e-05
16:84301771 G A 0.687194 8.3082e-06
16:84304505 A G 0.131797 -1.3204e-04
16:84306286 G A 0.098203 9.8574e-06
16:84309883 T G 0.148250 -6.2280e-05
16:84312291 T C 1.129697 -2.7266e-05
16:84312569 T C 0.046242 1.6747e-08
16:84314307 A G 1.156945 1.7157e-05
16:84314450 T C 0.291654 6.9933e-05
16:84317324 A G 0.040143 -5.3441e-06
16:84321846 G A 0.571223 3.9299e-05
16:84325151 T C 0.221623 1.1342e-04
16:84326070 T C 0.576799 3.9646e-05
16:84328590 A G 0.023655 2.9121e-07
16:84332600 T G 0.209166 1.2390e-05
16:84335600 A G 0.640533 -1.9049e-05
16:84335714 C A 0.455152 2.0170e-04
16:84341104 T A 1.079359 -2.4441e-05
16:84341468 T C 0.034486 -4.7686e-05
16:84342591 A G 0.142037 -3.7153e-05
16:84347086 A G 1.362327 6.4620e-05
16:84347158 C T 0.401749 -1.1147e-06
16:84347837 T C 0.329207 1.5123e-05
16:84348867 A C 0.291410 7.1534e-04
16:84349395 G C 0.360830 3.2362e-05
16:84349433 G C 1.675620 -4.4450e-05
16:84349609 T C 0.058018 -2.0191e-05
16:84349763 A G 0.052510 -3.3270e-05
16:84351952 A G 0.027975 2.2340e-05
16:84352406 T C 1.791564 1.2413e-05
16:84353291 A C 1.593619 1.7676e-05
16:84353438 T C 0.165102 -1.7459e-06
16:84354117 C T 0.968653 1.0726e-06
16:84356454 T C 0.199166 5.8011e-06
16:84358345 T C 1.732216 5.7642e-05
16:84360463 T C 0.225700 -6.3299e-05
16:84360533 G A 0.630147 4.5874e-06
16:84361335 C T 0.674386 -1.2589e-05
16:84361533 G C 0.446800 -5.8555e-05
16:84362695 A G 0.028426 -5.8675e-05
16:84362735 A G 0.066132 3.2922e-05
16:84363700 T C 0.237258 2.4057e-04
16:84364713 C T 0.249050 -3.5768e-05
16:84365026 T C 0.603811 -3.0222e-05
16:84365314 T G 0.229397 1.2837e-04
16:84367090 C G 0.818183 -1.0650e-04
16:84370830 C T 0.804846 -1.6184e-05
16:84373954 C G 0.268670 1.0465e-05
16:84374991 T C 0.227076 3.7744e-05
16:84375460 T C 0.291942 -1.6332e-05
16:84377076 G A 0.309336 1.3780e-06
16:84384326 G A 1.936864 -8.2813e-06
16:84384436 T C 0.151395 1.4350e-05
16:84387803 T C 0.450728 7.3492e-05
16:84387864 A C 0.035982 -3.5581e-05
16:84392818 T G 0.204430 3.9151e-05
16:84393296 G A 0.242630 -1.2984e-05
16:84393344 A G 1.043915 3.4564e-05
16:84395366 T C 0.121115 -1.0033e-04
16:84402275 C G 0.510106 3.0364e-05
16:84403567 T C 0.221484 -4.9966e-06
16:84403849 A G 0.023493 1.0241e-05
16:84408451 A G 0.499563 8.6694e-05
16:84413537 C G 0.214937 -4.7228e-05
16:84414365 G C 0.440007 -9.6194e-06
16:84418171 G C 0.190743 1.7850e-05
16:84420692 A G 0.257963 6.4815e-05
16:84422332 C A 0.391246 -5.9112e-05
16:84422990 T C 0.690245 2.8474e-05
16:84424907 T C 0.079294 -2.4905e-05
16:84425557 C G 0.039997 1.1451e-04
16:84427121 T C 0.059910 -7.4976e-05
16:84427179 G T 0.208650 5.0993e-05
16:84428292 G A 0.532485 3.7187e-05
16:84431577 T C 1.479777 -4.2863e-05
16:84432176 A G 0.065262 4.4797e-06
16:84432644 A G 0.072799 -7.3026e-05
16:84433034 T C 1.033590 1.0270e-05
16:84434314 T C 0.843425 6.1954e-06
16:84437728 G C 0.104896 -1.2959e-04
16:84438130 C G 0.039108 8.2190e-05
16:84438273 G A 0.050296 -4.2479e-05
16:84438505 T C 0.288989 -2.3926e-05
16:84441700 G A 0.161619 1.4779e-05
16:84444735 G A 1.033986 -1.4948e-05
16:84444938 G T 0.061377 6.4506e-05
16:84445344 A G 0.124640 -1.5624e-05
16:84446384 G C 1.190902 -5.1604e-05
16:84446423 T C 0.104455 3.3015e-05
16:84447075 G A 0.716954 9.1520e-07
16:84447929 C G 1.601087 3.4333e-05
16:84449032 T G 0.312141 3.8634e-04
16:84450035 A G 0.044782 -1.3842e-05
16:84450679 C T 0.306776 3.5157e-05
16:84453352 G A 0.280504 7.9586e-05
16:84453695 T C 0.044662 3.9473e-05
16:84454793 T C 0.572294 1.1179e-05
16:84455961 G A 0.948169 1.9976e-05
16:84457584 C T 1.731907 -2.4013e-05
16:84462735 G T 0.812944 1.6525e-05
16:84472243 G C 1.695876 -9.9203e-05
16:84472787 T C 0.023580 3.1036e-05
16:84473942 C T 0.825486 -2.8530e-05
16:84474484 A G 0.136841 -3.4851e-05
16:84474614 A C 0.403983 -1.7509e-05
16:84476022 G A 0.291550 -2.7831e-05
16:84476200 T A 0.750265 -1.7338e-06
16:84479267 A C 0.684117 -2.0913e-06
16:84480383 A G 0.029027 2.1753e-05
16:84482012 C T 0.127344 1.1372e-04
16:84483187 G C 0.033581 1.8345e-05
16:84483348 A G 0.564229 8.9452e-05
16:84485045 A G 0.038076 1.9285e-04
16:84485677 A T 0.149298 -4.7012e-05
16:84487182 T C 0.127000 -4.9948e-05
16:84487375 C T 0.312394 -2.6632e-05
16:84493523 G C 0.998442 4.0295e-06
16:84494315 T C 0.024415 -1.4054e-05
16:84495301 G C 0.079420 1.7364e-05
16:84496178 C G 0.212639 -2.5778e-05
16:84497064 C T 1.966173 -1.6353e-05
16:84497688 T C 0.113011 5.0978e-05
16:84497872 T G 0.689213 -3.8739e-06
16:84499925 C A 0.035444 4.9398e-05
16:84500597 T C 0.585378 1.8954e-05
16:84507817 A G 0.407115 6.0515e-05
16:84510255 T C 0.343027 7.9954e-06
16:84511325 C G 1.185394 -3.2270e-05
16:84513562 A G 0.043769 7.8582e-05
16:84515242 G A 0.020500 1.1143e-04
16:84516204 A G 0.059553 9.7481e-05
16:84516598 T G 0.131148 -1.6857e-05
16:84517840 G A 0.865873 2.0871e-05
16:84517870 C T 0.152297 -5.1368e-05
16:84518652 A C 0.890816 -3.2472e-05
16:84520017 C T 0.072594 4.4902e-05
16:84520080 C T 0.941323 3.5820e-05
16:84521369 A C 0.082656 -3.4645e-06
16:84521652 T C 0.061202 -6.8546e-05
16:84522804 G A 0.059076 4.3603e-06
16:84522897 C G 0.899794 6.0063e-05
16:84529382 C G 0.032743 2.0033e-05
16:84530381 T C 0.020981 -3.4059e-07
16:84530883 C A 0.083195 2.2383e-05
16:84533145 C A 0.661624 5.0375e-05
16:84533672 A G 0.035009 -3.0497e-06
16:84533775 A G 0.042153 9.4712e-06
16:84534796 T G 0.698758 6.0726e-05
16:84536684 G C 1.181097 -5.2778e-05
16:84544484 C T 1.009299 3.1326e-05
16:84544608 G A 0.087798 -1.3973e-05
16:84545673 C T 1.964384 -1.8224e-04
16:84548537 A G 0.038897 -3.4533e-05
16:84549970 A G 0.052743 -1.2803e-06
16:84550262 C T 1.527380 5.0066e-06
16:84550436 C T 1.580470 5.3470e-06
16:84552874 T C 0.030958 2.0212e-05
16:84553120 A G 1.459696 1.9252e-05
16:84557990 C A 0.547945 -3.3741e-05
16:84558058 C T 0.057567 -1.4263e-04
16:84558152 T C 0.070137 -6.5880e-06
16:84558163 T G 0.100417 1.2345e-04
16:84558186 T C 0.206540 -1.7788e-05
16:84565977 T C 0.138691 1.6612e-05
16:84566084 A C 0.375783 -1.1180e-05
16:84566656 C A 0.039955 1.1365e-04
16:84567783 A G 0.236943 3.9711e-05
16:84573116 A G 0.060046 -1.2630e-05
16:84575278 C T 1.858527 -3.2437e-05
16:84577340 A G 0.023035 -8.3369e-06
16:84578241 G A 1.744072 -3.1972e-05
16:84578300 T C 0.055749 1.5584e-05
16:84578738 T G 1.224434 -2.4974e-05
16:84579829 C A 0.038488 1.5316e-04
16:84580909 T C 0.731203 2.4220e-05
16:84580983 A G 0.090965 3.5998e-05
16:84581849 T C 0.278343 -5.6839e-06
16:84583183 A C 0.434986 -6.4200e-06
16:84583727 A G 1.488301 -5.8577e-06
16:84587793 C T 1.875142 -9.6905e-05
16:84591771 C T 0.045768 -8.3356e-05
16:84592287 A G 0.924342 2.0399e-05
16:84593371 C G 0.215645 1.2549e-06
16:84596788 A G 0.954436 -6.1264e-05
16:84596934 C G 1.656096 -2.8969e-05
16:84597896 T C 0.141070 1.2549e-04
16:84597944 T G 0.029361 1.4661e-04
16:84598011 T A 0.053006 3.1431e-05
16:84598449 G A 1.780902 8.5250e-06
16:84600595 C T 0.708071 -1.4338e-04
16:84603038 A G 0.126867 7.1531e-05
16:84603044 T C 0.184670 6.6644e-05
16:84606181 T C 0.061705 8.1240e-05
16:84614354 A G 0.598010 4.8795e-05
16:84614988 C A 0.472072 6.4973e-05
16:84619682 G A 0.403801 5.6717e-05
16:84621056 A G 0.196819 2.3674e-05
16:84623484 C T 0.661825 -2.7923e-04
16:84624525 C T 0.991451 -2.5811e-05
16:84625888 G A 0.312196 -8.6759e-05
16:84627054 C A 0.188799 2.1324e-05
16:84630045 C G 0.031023 4.9016e-05
16:84631005 C T 1.968760 -1.1990e-04
16:84631268 C T 1.072218 2.0313e-05
16:84631502 G T 0.967283 2.3363e-05
16:84632589 T C 0.555851 -1.6110e-05
16:84632755 G A 0.903877 -5.9436e-06
16:84633360 T C 0.047641 3.9451e-05
16:84633743 C G 0.031941 2.1714e-06
16:84634435 A G 0.592025 -1.8304e-05
16:84636803 C T 0.374216 2.2159e-05
16:84637995 T C 0.039225 9.8755e-05
16:84638384 A C 0.041026 -4.5423e-05
16:84638492 A G 0.321622 -1.0543e-04
16:84638624 T C 0.654344 2.9530e-05
16:84640629 C A 1.084630 -4.0126e-05
16:84641287 A G 0.197877 -1.4235e-05
16:84641905 A C 0.936484 -1.1847e-05
16:84644025 G T 0.634265 -2.5400e-05
16:84647908 C A 0.100618 -3.5522e-05
16:84647991 T C 1.744900 3.5784e-06
16:84649226 T C 0.202671 -1.2245e-05
16:84649486 T C 0.983122 2.2425e-05
16:84650527 T C 0.888976 1.0833e-05
16:84654036 A G 0.086295 -1.5077e-06
16:84655067 A C 1.760045 -4.3162e-05
16:84657353 C T 1.306944 -1.7752e-05
16:84662441 T G 0.144072 -9.2327e-06
16:84664927 G T 1.396141 -2.2495e-05
16:84669454 C A 1.871260 2.1199e-05
16:84673535 A C 1.291832 -1.4999e-05
16:84675577 T C 0.041474 8.2003e-05
16:84682937 G A 0.036521 1.6281e-05
16:84683281 T G 0.397952 -3.0555e-05
16:84683871 T C 0.961450 -1.1951e-05
16:84685509 T A 0.627053 -1.6590e-04
16:84690608 T C 0.063503 -4.3630e-05
16:84693879 A G 0.647005 -3.8403e-04
16:84693897 T G 0.059222 -1.2427e-05
16:84694718 C T 1.033873 -9.3679e-05
16:84695864 A C 0.197351 1.2098e-05
16:84697148 T C 0.464633 1.4671e-05
16:84699126 A C 0.176400 2.7893e-05
16:84699839 A G 0.447028 1.5729e-04
16:84701562 C A 0.029280 -1.3425e-05
16:84706161 C A 0.513731 -6.5363e-05
16:84707138 A G 0.115662 -2.0228e-05
16:84711491 A G 0.402876 3.2176e-05
16:84716656 C T 0.114510 2.6631e-05
16:84717059 G T 0.072627 -1.2114e-04
16:84719927 T C 0.235716 2.3969e-04
16:84724998 A G 0.232165 2.8977e-05
16:84726409 A G 0.506626 1.0183e-05
16:84728954 C T 0.028540 1.2469e-05
16:84729485 G C 1.822061 4.0901e-05
16:84730046 C T 0.028696 -4.8502e-06
16:84732568 G T 0.055100 -2.3734e-05
16:84734412 A G 1.554813 -1.9424e-05
16:84737149 C G 0.046697 7.9929e-06
16:84742203 A C 1.493611 -2.3021e-05
16:84743261 T A 0.034353 -2.4823e-05
16:84747289 G A 0.081355 2.1076e-05
16:84751494 G A 0.184433 -3.7241e-04
16:84756531 C T 0.201464 -4.5100e-04
16:84760354 G T 0.425788 -3.3628e-05
16:84764241 A G 1.251481 7.1358e-05
16:84771707 C G 0.127133 4.7412e-05
16:84773795 A G 0.585479 -3.9855e-05
16:84777926 T C 1.745939 2.2247e-05
16:84778697 C G 0.253182 -3.2570e-05
16:84779248 G T 0.443392 -7.6841e-05
16:84780999 A G 1.150762 -1.6713e-04
16:84782704 C A 0.310433 6.2463e-06
16:84785203 A G 0.590853 -1.5411e-04
16:84791278 A G 0.028339 -3.2550e-05
16:84792371 G C 0.140733 5.5393e-05
16:84793749 C G 0.055798 3.5093e-05
16:84794632 A G 0.638290 -1.5298e-04
16:84794636 G A 0.199140 -6.1485e-05
16:84796864 C A 0.532975 -1.8244e-05
16:84797967 T G 0.076152 4.4892e-05
16:84798003 C T 0.362817 2.0367e-05
16:84798165 A G 0.049751 1.7599e-05
16:84802172 G A 1.436064 1.4989e-05
16:84802227 A G 0.756705 9.0561e-05
16:84807531 A C 0.055613 3.9524e-05
16:84808532 A G 0.035872 -5.5649e-05
16:84808622 G T 0.041929 -1.1851e-04
16:84811961 A G 1.588903 -8.1911e-06
16:84814170 C G 0.145101 4.4625e-05
16:84817436 A G 1.490122 -7.8522e-06
16:84821663 T C 0.060322 1.2896e-05
16:84822854 C A 0.952817 9.5397e-05
16:84823246 A G 0.076087 -7.9179e-05
16:84825027 A G 0.055343 -2.6146e-05
16:84826752 G A 0.114341 5.4923e-05
16:84828592 A C 0.073831 -2.1852e-05
16:84834067 A G 0.111420 3.7275e-05
16:84834384 C T 1.334725 1.3395e-04
16:84836091 T C 0.117327 1.3845e-04
16:84836682 A G 0.029942 -9.3088e-05
16:84840036 T C 0.643931 -2.0780e-05
16:84840388 T C 0.063714 4.0282e-05
16:84840518 C G 0.334952 1.5217e-06
16:84843611 G A 1.679485 -1.0469e-04
16:84846456 A G 0.077716 1.9870e-05
16:84846873 T C 1.677100 -1.1981e-04
16:84848310 T C 0.295987 -1.7292e-05
16:84850714 T C 0.916191 1.5758e-05
16:84851241 C T 0.043999 -3.1982e-05
16:84855208 T C 1.456554 4.4387e-05
16:84855561 C G 0.094263 -1.0151e-04
16:84856963 T A 0.184920 5.7597e-04
16:84857244 G A 0.817410 1.1856e-04
16:84858877 T G 0.230669 8.4649e-05
16:84859934 T C 0.758406 -1.9758e-05
16:84860859 C T 0.044227 -3.6102e-05
16:84866420 G A 0.430968 1.8447e-05
16:84867383 T C 0.914780 -3.5765e-05
16:84867612 C T 0.342112 2.3319e-05
16:84867797 G A 1.745945 -1.3472e-05
16:84868576 A G 1.506951 2.4112e-05
16:84875610 A G 0.090449 -1.7813e-04
16:84876693 C T 0.058008 -4.7099e-05
16:84877777 C T 1.323647 -3.6864e-05
16:84879464 G A 0.876590 -1.9788e-04
16:84881805 T C 0.730051 -2.6609e-05
16:84882015 C G 0.394901 -1.3451e-05
16:84884116 G A 1.445596 2.0229e-04
16:84885506 T C 1.238657 4.7153e-05
16:84888295 T C 0.447430 7.4895e-05
16:84897733 C T 0.169130 1.5746e-04
16:84897783 T C 0.070365 9.8380e-05
16:84897856 G C 0.542661 -1.8026e-04
16:84900752 A G 1.387591 6.8310e-05
16:84901720 T C 0.653954 -5.6281e-05
16:84902483 T A 0.104380 -1.0794e-04
16:84905980 C G 0.106694 4.2702e-05
16:84906098 G C 0.777611 -5.3873e-05
16:84907617 T G 0.061374 -9.6137e-05
16:84908014 G C 0.702371 -1.7723e-04
16:84909014 T C 0.360924 1.5094e-04
16:84910526 T C 0.036959 -6.9852e-05
16:84914601 G A 1.077648 1.8368e-05
16:84924139 T C 0.374144 1.1285e-04
16:84924994 A C 0.667168 -2.6721e-05
16:84940889 A G 0.032422 -6.0265e-05
16:84941945 A G 0.158234 -1.5073e-04
16:84944475 A G 0.543871 2.8483e-05
16:84947092 T C 0.101475 -5.5910e-05
16:84948385 C T 1.514556 -4.0423e-05
16:84950838 G C 0.597611 9.6316e-05
16:84952753 G A 0.984294 1.9601e-05
16:84952943 T C 0.079125 -8.8749e-06
16:84954410 A C 0.044700 -1.4598e-05
16:84955551 A C 0.569087 2.9251e-05
16:84955651 T C 0.065337 3.1851e-05
16:84955812 G A 1.120421 2.5678e-05
16:84957625 T C 0.087567 -3.1744e-05
16:84958018 A G 0.470329 1.2865e-05
16:84960304 T C 1.352622 7.0536e-06
16:84963104 A G 0.108226 -6.3658e-05
16:84967299 A C 1.918593 -5.8391e-06
16:84967427 G A 0.715851 2.2786e-05
16:84967428 T C 0.020851 -5.6495e-06
16:84972563 G A 0.615411 -9.1542e-05
16:84974533 C G 0.959474 8.3143e-04
16:84978719 T C 1.963816 6.2166e-06
16:84978830 T C 0.203077 3.3042e-05
16:84980463 A G 0.212506 2.0848e-05
16:84980974 T C 0.061332 1.3567e-04
16:84981402 G A 0.143573 1.7565e-04
16:84983581 C T 0.030069 -1.1461e-05
16:84983610 A G 0.241400 -2.1106e-05
16:84984350 T C 1.110567 -4.2589e-05
16:84987679 A C 1.493455 -1.2725e-04
16:84988024 A C 0.292225 -2.3941e-05
16:84988390 T C 0.062244 2.7292e-05
16:84989626 T C 0.274782 -1.0656e-04
16:84990404 A G 0.076629 6.2009e-05
16:84991758 G A 0.517360 -3.3243e-05
16:84992052 A G 0.021010 -5.2477e-05
16:84995658 A G 1.094903 1.3170e-05
16:84996447 C T 1.766666 1.0621e-05
16:84997875 A G 0.184284 9.8523e-05
16:85000226 G A 1.361603 -1.1287e-05
16:85000486 T C 0.300706 -1.1688e-05
16:85000701 G A 0.199594 3.8519e-05
16:85001861 T C 0.618579 -2.4925e-06
16:85004900 T C 0.056879 -1.1082e-04
16:85007961 G A 0.035573 -7.0723e-05
16:85009552 G T 0.414190 -2.6326e-05
16:85009752 C T 0.116406 7.3149e-05
16:85011279 T G 0.040621 -1.0328e-04
16:85021983 T C 0.195732 -2.9225e-05
16:85032088 A G 0.185407 8.4738e-05
16:85035621 G A 0.034093 1.4308e-04
16:85043122 T C 0.292861 -3.1962e-05
16:85044117 G T 0.410432 -1.0880e-04
16:85051197 C T 1.201412 -4.4243e-05
16:85052806 T C 0.041474 4.9404e-05
16:85053680 A C 0.056820 2.3883e-04
16:85062530 A G 0.558698 -7.4127e-05
16:85071126 G A 0.630526 -3.5562e-06
16:85074295 T C 0.158325 -4.3963e-05
16:85077826 C T 0.074406 7.4335e-06
16:85086236 T C 0.628232 -1.3289e-05
16:85092748 C T 0.237398 -1.1938e-05
16:85099946 C G 0.024697 7.6304e-07
16:85100976 A G 0.073714 1.0885e-04
16:85103953 G A 0.086931 5.6825e-05
16:85105643 T C 0.711771 -3.3059e-05
16:85107493 C G 0.065045 2.0875e-04
16:85108384 T G 0.389610 -1.8235e-05
16:85112837 T C 0.625768 -6.5243e-05
16:85114771 T A 0.045038 3.6193e-05
16:85117526 A G 0.048891 2.7937e-05
16:85119536 C T 0.054525 1.7819e-05
16:85119985 C G 0.174777 1.9489e-05
16:85126175 C A 0.080225 2.1477e-05
16:85126982 A G 0.112774 -2.9270e-05
16:85127043 G A 0.132901 -1.8744e-05
16:85127325 T C 0.029923 4.3035e-06
16:85127568 A G 0.089898 3.9649e-05
16:85130456 A G 0.048313 7.6789e-05
16:85132496 T C 0.040079 -8.0848e-06
16:85138825 T C 0.122358 4.2833e-05
16:85139641 C T 0.486924 -2.9760e-05
16:85141292 C T 0.333478 3.5763e-06
16:85144693 A C 0.906457 1.4336e-05
16:85144870 G C 0.487415 1.8384e-05
16:85145662 A G 0.171548 4.3821e-05
16:85145977 C T 0.973696 2.3558e-05
16:85146709 T C 0.304815 -1.1186e-05
16:85147633 T C 0.901936 -3.5084e-05
16:85149133 G T 0.335176 -3.6117e-05
16:85149164 C G 1.151843 -3.4150e-05
16:85150638 G C 1.250196 1.0666e-05
16:85152157 T C 0.212314 -4.9437e-06
16:85154279 A G 0.041578 4.1977e-05
16:85155843 A G 0.749496 -7.8046e-05
16:85156713 G T 0.189604 1.7820e-04
16:85158127 G A 0.253730 -2.2505e-05
16:85159034 A G 0.038323 3.6361e-05
16:85159429 A C 0.576851 9.1526e-05
16:85161172 C T 0.519113 -1.4886e-04
16:85161211 C T 0.673000 -1.0032e-04
16:85162436 G A 1.121070 -4.6788e-05
16:85164528 C A 0.260780 -2.1686e-05
16:85166233 A G 0.040166 -5.1517e-05
16:85166890 T G 0.222496 7.4834e-05
16:85167960 T C 0.645931 7.6296e-06
16:85170220 A C 0.144199 -4.6750e-06
16:85171887 A G 0.948393 7.9134e-06
16:85172619 T C 0.052000 -1.2038e-04
16:85175309 A G 1.366432 -9.8813e-06
16:85175337 A G 0.122884 2.8903e-05
16:85176179 A G 0.060205 -1.4111e-04
16:85177378 T C 0.517714 -4.5052e-04
16:85179660 A G 1.314513 1.7114e-04
16:85181059 A G 0.127863 4.6266e-07
16:85182899 G T 0.327655 -6.7377e-05
16:85185814 C T 0.445963 -2.0768e-04
16:85189600 C T 1.345822 5.8260e-05
16:85192894 A G 0.041409 1.9029e-05
16:85195789 A G 0.228423 5.5409e-05
16:85199031 C T 0.030059 -1.2798e-04
16:85200171 T C 0.028004 -9.6668e-06
16:85205909 G A 0.208419 -1.2314e-05
16:85206559 T C 0.053062 6.5513e-05
16:85206943 G T 0.098249 1.2347e-05
16:85207028 T C 0.300946 1.8223e-05
16:85208830 T C 0.317103 4.5575e-06
16:85215442 G A 0.118772 -3.6597e-05
16:85215577 A G 0.050916 6.5826e-05
16:85216400 C T 0.303757 -2.6125e-05
16:85219593 C T 1.087035 -1.0827e-04
16:85221154 G A 1.081413 -9.6659e-05
16:85222931 T C 0.369234 1.0391e-05
16:85223766 G A 0.247528 -4.7645e-05
16:85226751 G T 0.369662 -1.5429e-04
16:85226853 A G 0.053286 -4.6108e-06
16:85231706 T C 0.169393 -5.9869e-05
16:85235560 G A 0.041591 4.0470e-05
16:85235611 C A 0.089920 -1.0444e-05
16:85238716 T C 1.247011 -1.4747e-04
16:85239962 T C 0.024041 3.0715e-06
16:85247779 A G 0.026060 -1.7697e-05
16:85248848 G T 0.796339 -1.3605e-04
16:85255452 A G 0.399240 -1.3987e-04
16:85260536 T C 0.033295 9.5980e-07
16:85263882 T C 0.912170 -7.5122e-05
16:85268131 T C 0.843207 -9.8726e-05
16:85272300 T C 0.034723 2.6155e-05
16:85275282 G A 0.473633 2.5201e-05
16:85282275 C T 1.787949 -2.2565e-05
16:85282636 A G 0.037907 -1.2139e-04
16:85288242 A G 0.035139 -9.3547e-05
16:85290464 A G 0.062747 2.3521e-05
16:85290530 G C 0.207728 -8.0700e-05
16:85293046 G A 0.297220 3.1553e-05
16:85295517 A G 0.155267 2.0400e-05
16:85296154 A G 0.277067 5.5243e-05
16:85296231 C T 0.539853 4.9614e-05
16:85306753 C T 0.062211 -9.0947e-06
16:85307012 C T 1.352820 -1.2055e-05
16:85308825 T C 0.273870 -3.2740e-05
16:85309981 A C 0.116617 8.8322e-05
16:85311770 C T 0.594894 -4.0095e-06
16:85314951 G A 1.818871 3.1395e-05
16:85316150 G C 0.814444 2.4109e-06
16:85316817 A G 0.807144 -1.0399e-06
16:85318475 C T 1.331443 1.9876e-06
16:85318889 C G 0.111560 1.8304e-05
16:85319399 A C 1.707976 -1.2676e-04
16:85321146 T C 0.092916 -9.6873e-05
16:85323490 G A 0.618332 -7.3091e-05
16:85323770 A G 0.051679 3.9340e-06
16:85327902 T G 1.459034 -1.6551e-04
16:85328474 C T 0.088629 2.8363e-05
16:85332920 T C 0.234054 5.2113e-06
16:85334074 A C 0.125218 -7.6188e-05
16:85334352 T C 0.669505 -3.9863e-04
16:85340440 A G 1.595105 -6.2704e-05
16:85343199 A G 1.377234 -5.0531e-05
16:85346165 T C 0.032458 3.9224e-05
16:85347073 A G 0.704004 -2.8878e-05
16:85348768 T C 1.483877 -3.4436e-05
16:85349746 C T 0.257875 -7.5535e-05
16:85352698 G A 0.387841 3.7882e-05
16:85353880 A C 0.045905 -1.5684e-05
16:85353974 T C 0.063691 6.3063e-06
16:85356152 A G 0.100609 5.5536e-05
16:85358170 T C 1.626339 -3.3903e-05
16:85358277 G T 0.057028 -4.1566e-05
16:85360660 T C 0.042636 -1.2419e-05
16:85362809 C T 1.720664 5.5370e-05
16:85363912 A G 0.050228 -3.2144e-06
16:85364099 C T 0.829728 4.2968e-05
16:85366922 T C 0.334877 1.6709e-04
16:85367383 A G 0.603882 1.0688e-05
16:85368575 A C 0.301582 -7.9076e-05
16:85368974 A G 0.125981 -1.1246e-04
16:85371424 T C 0.023908 -6.6957e-05
16:85372154 T C 0.100940 -1.3487e-05
16:85372797 G A 1.760811 7.9860e-05
16:85374400 C T 0.172771 1.4747e-05
16:85375841 T C 0.385290 -2.4166e-05
16:85376100 C T 1.043954 1.8410e-05
16:85377147 G C 0.318610 7.7034e-06
16:85377751 T C 0.067791 -2.0829e-04
16:85378447 G A 0.989571 -2.8369e-05
16:85378828 G A 0.069693 -2.5037e-05
16:85379272 T C 0.268063 -1.3670e-05
16:85381187 T C 0.522637 1.7891e-05
16:85382319 C T 0.597137 3.1372e-05
16:85383300 G A 0.731833 1.0242e-06
16:85384297 A G 0.663552 -1.8525e-05
16:85385868 T C 0.525578 -1.4524e-05
16:85387125 G A 0.080891 -1.4185e-05
16:85392292 T C 0.173320 -4.7906e-05
16:85397870 T C 1.356835 8.3004e-06
16:85399430 T C 0.728460 -1.1337e-05
16:85400924 T C 0.245762 3.5363e-06
16:85401999 G C 0.678622 -3.9305e-05
16:85402988 C A 0.407933 8.1355e-06
16:85408589 A G 0.075285 -2.1985e-04
16:85412306 T C 1.666285 8.8152e-06
16:85413783 A G 1.816092 1.3485e-05
16:85415734 C T 1.752482 9.9834e-06
16:85416851 T C 0.659199 2.4022e-05
16:85418319 C G 0.962875 -2.1630e-05
16:85424379 C T 0.681773 2.5984e-05
16:85424556 A G 0.085337 3.5752e-05
16:85427881 C A 0.091835 2.3325e-05
16:85428947 G A 0.870527 2.2647e-05
16:85429946 T C 0.065911 -2.6318e-04
16:85432296 C G 1.104218 1.7708e-05
16:85432741 T C 0.386462 4.7819e-05
16:85433445 A C 0.681144 2.3270e-05
16:85436589 A G 1.186313 1.5738e-05
16:85446427 G A 0.180762 -1.8750e-04
16:85447184 T C 1.724403 -1.4879e-05
16:85447938 G A 1.311660 -1.3709e-05
16:85450725 G A 1.611454 -3.4322e-05
16:85451358 T C 0.378442 4.7336e-06
16:85452695 T C 1.297678 -7.6211e-05
16:85453069 G A 0.074883 9.1384e-07
16:85453314 A G 0.118029 -1.1559e-04
16:85453962 A G 0.165621 -1.2381e-06
16:85455221 A G 1.103231 -2.6493e-05
16:85455524 G A 1.853691 4.6231e-05
16:85456120 A G 0.026683 8.4692e-05
16:85457169 A G 0.947179 -3.2974e-05
16:85459072 T C 0.026414 -2.8304e-04
16:85459188 A G 1.431808 -6.7962e-05
16:85459544 G T 1.557666 -1.3117e-04
16:85462589 A G 0.114708 -5.1408e-05
16:85463956 T C 0.279372 6.9178e-05
16:85467951 C A 0.289216 -1.1446e-05
16:85470207 A G 0.079677 5.8977e-07
16:85471483 C T 0.034590 -2.6366e-05
16:85473118 G A 1.498363 -3.1755e-06
16:85474270 T C 0.049180 1.7043e-04
16:85479811 G C 0.078258 1.0042e-04
16:85480174 A G 0.692420 -1.9859e-05
16:85480882 G C 0.857401 9.6832e-06
16:85481128 T C 0.023499 -4.5178e-06
16:85485588 G T 1.033266 4.0631e-05
16:85489586 G C 0.081163 -8.8084e-06
16:85490131 T C 0.211474 -1.1266e-04
16:85490399 C T 0.074626 7.5316e-05
16:85494776 C T 1.927052 -1.0178e-04
16:85497597 T C 1.285269 -1.6652e-05
16:85504013 T G 0.060160 -1.1527e-04
16:85504682 T C 1.499774 3.3317e-05
16:85505866 C T 1.647524 6.5272e-05
16:85506065 G A 0.078460 -2.4690e-05
16:85506175 G A 0.076600 5.9642e-05
16:85507714 T C 0.116435 -5.8802e-05
16:85509113 G T 1.863227 -3.0395e-05
16:85510924 C T 1.054142 2.1816e-06
16:85515472 A G 1.210737 3.7447e-05
16:85517087 T C 0.064698 4.0627e-05
16:85521048 T C 0.080079 6.7484e-05
16:85523673 A G 0.314289 -5.3116e-05
16:85525947 T C 0.021351 -5.6285e-06
16:85529676 C A 0.798763 2.0514e-05
16:85533240 T C 1.175021 1.8193e-05
16:85534326 G A 0.051997 1.9727e-05
16:85536474 A G 0.058161 -6.0596e-06
16:85537421 G A 0.493663 1.2876e-05
16:85538798 C T 0.913267 -9.6972e-06
16:85540366 A C 0.192350 -4.7168e-06
16:85540799 C T 0.036573 3.1052e-06
16:85541715 C A 0.040582 4.7322e-05
16:85544235 A G 0.989406 2.6172e-05
16:85549060 G T 0.583181 1.1478e-05
16:85551031 T C 0.129045 -3.8994e-05
16:85551066 C G 0.451247 -2.3296e-05
16:85552378 G A 0.709554 3.4540e-05
16:85552431 A G 0.641919 -1.1847e-05
16:85554690 G A 0.120661 1.1087e-05
16:85554774 T C 0.031786 4.6035e-05
16:85555280 C T 0.037271 3.2406e-05
16:85556985 C T 0.709431 4.4059e-05
16:85557979 G A 1.295691 2.2550e-05
16:85558625 A G 0.032769 1.7720e-05
16:85559926 T C 0.068080 1.7010e-05
16:85561400 G A 0.088317 1.6705e-04
16:85564296 A G 1.298333 -2.9569e-04
16:85567511 G T 1.113653 -6.6854e-05
16:85568311 A G 0.172528 5.3678e-05
16:85568804 A G 0.039303 6.3857e-05
16:85569338 T C 0.541476 6.4401e-05
16:85570002 A G 0.020870 -3.7924e-05
16:85572813 G A 0.084295 -3.4396e-06
16:85573772 T A 0.720330 1.7573e-04
16:85577650 G A 0.139321 -1.1820e-06
16:85580918 A G 0.520421 1.6799e-04
16:85581013 A G 0.150074 2.0706e-04
16:85591425 G T 0.067908 -4.5158e-05
16:85597734 A C 1.172122 9.0840e-06
16:85597804 A G 0.268985 -4.4109e-05
16:85597884 A G 0.143060 1.4596e-04
16:85599995 A G 0.263945 8.1393e-06
16:85603705 C G 1.083406 -3.0864e-05
16:85604259 T C 0.193719 -2.4900e-06
16:85606453 C T 1.071949 -6.5290e-05
16:85611861 G T 0.078979 -1.0855e-04
16:85611892 T C 1.041938 -9.8942e-06
16:85612329 G A 0.747247 9.1062e-06
16:85618389 T C 0.044438 -3.4138e-06
16:85619739 C T 0.305205 2.2141e-05
16:85620043 A G 0.084688 2.6142e-05
16:85626196 A G 1.524296 -3.2352e-05
16:85631020 A G 1.549116 1.5610e-05
16:85636280 A G 0.072173 -4.5835e-05
16:85650666 G C 0.065314 -2.2140e-05
16:85654935 A G 0.110930 -7.5562e-05
16:85658066 A G 0.051572 7.5332e-05
16:85658755 A G 0.060192 5.6578e-05
16:85659155 T C 0.031890 -3.2370e-06
16:85662414 G A 0.032548 2.1989e-05
16:85663242 T G 1.460488 5.4614e-05
16:85666089 A G 1.112381 8.0241e-05
16:85668594 T C 0.133274 2.6086e-07
16:85669302 A G 0.043009 -3.5076e-05
16:85670616 C T 1.360360 7.6082e-05
16:85670936 T C 0.492355 -6.2309e-06
16:85671293 C T 1.204158 -6.4372e-05
16:85672061 G C 0.054869 6.4703e-06
16:85672302 G C 0.482903 -4.9434e-05
16:85673170 T G 0.290605 -8.3827e-06
16:85674922 A G 0.075889 -2.3733e-06
16:85675171 A G 0.271241 3.1881e-05
16:85676120 A C 0.293520 8.8596e-06
16:85678994 T G 0.483555 -2.0430e-05
16:85681791 T G 0.039984 -5.6785e-05
16:85682618 A G 0.777218 -1.5850e-05
16:85684448 T G 0.060313 -1.9729e-05
16:85689842 G A 0.230260 3.4394e-05
16:85692598 C T 1.398601 -2.0886e-05
16:85697317 T C 0.047904 -7.9847e-06
16:85699527 G A 0.912456 -8.5211e-06
16:85700481 A G 0.549262 -1.3459e-05
16:85703627 G T 0.880722 -4.3449e-06
16:85704584 G A 0.797923 -2.8364e-06
16:85707775 T C 0.033136 -5.8095e-05
16:85711077 A G 0.072228 2.1191e-05
16:85711860 T C 0.738970 -1.1075e-05
16:85718798 C G 0.449335 -2.0285e-05
16:85718918 A C 0.593765 -1.4213e-05
16:85720945 T C 0.740207 -8.7658e-06
16:85723156 T C 0.057706 4.8804e-06
16:85733467 A G 0.470014 2.4408e-06
16:85734699 C A 0.039621 -6.6490e-05
16:85743906 A T 0.024431 8.1635e-05
16:85752859 A C 0.731940 -2.4180e-05
16:85757570 T C 0.107714 -1.0795e-05
16:85758641 T C 0.040105 3.4650e-05
16:85759946 A G 0.028592 5.9252e-05
16:85764484 A G 0.038125 4.0987e-05
16:85768265 C T 0.726591 6.9378e-06
16:85771838 T G 0.034752 -4.3004e-05
16:85774917 C T 1.273964 -2.4785e-05
16:85776100 T C 0.443808 -2.9167e-05
16:85780453 T C 0.986378 -3.1671e-05
16:85780456 C T 0.050705 -3.7229e-05
16:85783870 A G 0.034622 -1.6751e-05
16:85784123 G T 1.233350 1.5871e-05
16:85786810 C T 0.149740 8.9541e-05
16:85787677 A G 0.027245 1.1788e-05
16:85788327 C G 0.226151 7.2705e-05
16:85794682 T C 1.745488 -5.4519e-05
16:85797232 T C 0.050471 7.4190e-05
16:85798352 T C 0.045288 2.8624e-05
16:85801766 A G 0.237307 3.3301e-06
16:85801998 G C 1.549655 3.1159e-05
16:85806653 T C 0.030948 -1.3961e-05
16:85808581 T C 0.601480 4.9953e-05
16:85810352 C T 0.033188 -4.5902e-05
16:85813526 A G 1.599202 5.2033e-06
16:85813852 C G 0.087700 -4.9995e-05
16:85820256 T G 0.058651 -3.0461e-05
16:85821629 C T 0.103689 2.3932e-05
16:85824073 C T 1.521102 1.1830e-05
16:85827080 C T 0.101082 2.3103e-05
16:85832292 G C 0.098061 4.6329e-07
16:85834160 C T 1.661997 3.0323e-05
16:85834818 A G 0.103257 1.7527e-05
16:85835961 C G 0.051117 -1.1465e-04
16:85837319 G C 0.022405 -1.2262e-05
16:85839977 C G 1.606251 1.5995e-05
16:85845852 A G 0.053539 -4.9432e-05
16:85849155 G C 0.353430 -2.7702e-05
16:85853812 T C 0.120602 -2.0922e-04
16:85854113 A G 0.060212 -3.0408e-05
16:85855331 A G 0.119548 -1.1305e-04
16:85855401 A G 0.114403 -7.0046e-05
16:85857679 A G 1.493955 4.5548e-06
16:85857938 T C 0.151109 -3.7718e-05
16:85859303 A G 0.058833 -1.5078e-04
16:85869362 A G 0.591561 6.6926e-05
16:85875428 A G 0.023847 2.9504e-06
16:85875543 C G 0.045035 -6.9560e-05
16:85877491 T C 1.963680 5.5715e-05
16:85878540 T G 0.140181 -6.9288e-05
16:85880671 T C 1.602217 6.7819e-05
16:85883140 A G 0.040724 1.2321e-05
16:85885365 G A 0.060725 -2.4529e-05
16:85887242 A G 0.052883 8.9107e-06
16:85887596 G C 0.768464 1.9525e-05
16:85887693 T C 0.805440 1.2081e-05
16:85889998 A C 0.020253 -4.7429e-05
16:85890707 T C 1.570928 -5.2014e-05
16:85892860 C A 0.289219 4.3683e-05
16:85894164 C A 0.399305 1.0513e-05
16:85895859 A G 0.104604 1.0616e-05
16:85897418 G T 1.623402 -3.2808e-05
16:85901402 C T 0.139061 -9.1734e-06
16:85906132 C T 0.179818 1.0744e-04
16:85906896 T C 1.645966 -8.6276e-05
16:85912297 C T 0.579380 2.2066e-06
16:85917551 C T 0.140599 -3.7751e-05
16:85918120 T G 0.057706 2.5824e-05
16:85920397 C A 0.506435 3.3049e-05
16:85926036 C T 0.058034 2.4914e-05
16:85927628 A G 0.170334 -3.0734e-05
16:85927814 T C 0.725494 2.5139e-05
16:85929830 T G 0.128470 -1.3539e-05
16:85931279 C G 0.056414 -1.1118e-04
16:85932988 T C 0.368315 1.1025e-05
16:85933038 T C 0.112423 -1.9892e-05
16:85940010 T C 0.280715 -7.2809e-06
16:85944439 G A 0.673309 2.4191e-05
16:85945249 T C 0.057943 -2.8843e-05
16:85948098 A G 0.110735 -5.2757e-05
16:85952929 C A 1.008004 -2.1282e-07
16:85959438 C T 0.487135 -3.9572e-05
16:85961459 A G 1.042269 1.2857e-05
16:85962850 C G 0.109888 -3.1246e-05
16:85966284 C T 0.235752 9.4498e-07
16:85966548 G A 0.312884 -3.0113e-05
16:85966683 G A 0.453724 -2.3355e-05
16:85967920 G A 0.384015 3.8205e-05
16:85968674 A G 0.526841 1.1991e-05
16:85973466 T C 0.062721 -6.7911e-05
16:85975502 A G 1.976475 -2.8470e-07
16:85975659 T C 1.322248 -1.9115e-05
16:85981482 T C 0.121628 -8.8223e-05
16:85982246 C T 0.342073 2.6149e-04
16:85982521 A G 0.321667 -1.9561e-05
16:85983056 C T 1.436197 9.2861e-06
16:85985200 A G 0.041202 1.9477e-05
16:85985671 G A 1.453026 8.8301e-06
16:85991400 T G 0.226583 -5.8148e-05
16:85991705 C A 0.415677 -1.7026e-05
16:85993580 C T 1.449426 2.7857e-05
16:85995436 C T 0.155433 3.8616e-05
16:85996251 T C 0.023363 -3.0096e-05
16:85997596 A C 0.479988 -5.8457e-05
16:86000362 T C 0.910385 -3.8922e-05
16:86008352 A G 0.045609 2.4717e-05
16:86008669 C A 0.022899 6.7520e-06
16:86009519 A G 0.477038 -2.2103e-05
16:86011033 T C 0.455097 1.5864e-06
16:86011146 A G 0.031597 -6.7120e-06
16:86013551 C G 0.402642 -8.0630e-06
16:86014144 T C 0.191379 -1.7267e-05
16:86014241 C T 0.315779 4.5258e-05
16:86018476 A G 0.027579 -7.0835e-06
16:86018633 T C 1.222785 -1.6958e-05
16:86020829 A C 0.190743 -5.4737e-05
16:86021624 C T 0.537094 -1.3588e-05
16:86021968 T G 0.058381 1.8331e-05
16:86022097 T G 0.208903 -2.7855e-05
16:86022113 G A 0.160824 -5.9756e-05
16:86023286 T C 0.040832 2.4925e-05
16:86024104 A G 0.629011 5.1183e-06
16:86024879 A G 0.697642 3.8868e-05
16:86030100 T C 1.956549 8.3681e-05
16:86030493 T C 0.027417 -1.0365e-04
16:86030943 T C 0.285792 -2.1532e-05
16:86031647 G C 0.841844 3.9960e-06
16:86032505 C T 0.821221 -2.2774e-05
16:86034633 A C 0.591107 -1.4384e-05
16:86035350 C A 0.206550 6.2152e-06
16:86036063 T C 0.354981 -6.1006e-05
16:86039393 A G 0.387851 -3.2547e-05
16:86042097 T C 0.732268 -3.4618e-06
16:86042491 G A 0.524452 2.5215e-05
16:86042597 G A 0.022493 1.5879e-05
16:86049032 G T 0.760476 8.5075e-05
16:86049770 G A 0.071335 4.3127e-05
16:86049947 C A 0.466697 1.9568e-05
16:86050359 G C 0.566290 1.9039e-05
16:86051786 A C 0.155903 -1.3960e-04
16:86052150 A G 0.308002 -3.1984e-05
16:86053080 A G 0.257661 -6.2791e-05
16:86053310 A C 0.058774 2.9796e-05
16:86054758 C G 0.035304 4.0242e-05
16:86054886 G C 0.256048 -4.6997e-05
16:86055371 T C 0.067804 -1.3548e-05
16:86056012 C T 0.304880 2.9842e-06
16:86056898 A G 0.243493 -4.7971e-07
16:86061671 G A 0.075522 -1.0286e-04
16:86064948 G A 0.203327 -1.6806e-05
16:86066028 C T 0.940392 3.4498e-05
16:86067573 A G 0.156890 8.9090e-06
16:86068776 A G 0.242636 -1.5580e-04
16:86069722 G A 1.944683 8.5084e-05
16:86069738 G C 0.828991 -3.4496e-05
16:86070195 A C 0.186345 1.9617e-05
16:86071201 A G 0.117224 -5.2239e-05
16:86073185 C T 0.290579 -9.3551e-05
16:86074941 A G 0.024035 -7.0711e-07
16:86075449 G A 0.325559 3.1707e-05
16:86076345 T G 0.684140 9.4557e-06
16:86077637 A G 0.124452 2.6107e-04
16:86081257 G A 0.419341 -1.1712e-04
16:86082532 C T 0.173589 7.8774e-04
16:86083882 A G 0.255853 -2.0522e-05
16:86088594 C T 0.868096 -1.1612e-05
16:86091005 G A 0.424476 -1.1191e-05
16:86091630 T C 0.023749 -7.2540e-06
16:86094754 A G 0.318486 -8.7433e-06
16:86094772 C A 0.033886 2.4344e-04
16:86096394 A G 0.269368 -1.3810e-05
16:86096843 C T 0.388013 4.4150e-05
16:86097559 G C 1.152842 1.0533e-05
16:86101002 C T 0.171158 -8.7274e-05
16:86101284 C T 1.391503 -1.7719e-05
16:86105082 A G 0.713400 -4.0234e-06
16:86105289 A G 0.047213 -7.4622e-05
16:86106969 T C 0.200045 5.1913e-06
16:86107873 G A 0.026956 -1.9922e-05
16:86108167 C T 0.042779 -1.0687e-04
16:86112009 A G 0.064597 7.9361e-06
16:86114253 C T 0.986699 -2.4772e-05
16:86115067 T C 0.639894 -1.8567e-05
16:86115770 C T 0.167825 -4.2938e-06
16:86115955 C T 1.957104 -4.6769e-05
16:86116093 T C 0.217845 -1.8119e-05
16:86116195 A G 0.123059 4.9311e-06
16:86117377 T C 0.496782 -3.8695e-05
16:86120080 G A 1.523261 -2.2071e-05
16:86120375 G A 1.001305 3.8386e-05
16:86121826 T C 0.580525 -2.2489e-05
16:86122130 A G 0.050968 -4.6524e-06
16:86122256 T C 0.027229 -5.5391e-05
16:86122524 A G 0.444545 2.7871e-05
16:86123082 G A 1.548399 -5.3762e-06
16:86123452 G C 0.162859 2.3985e-05
16:86124766 T G 0.097752 -1.9190e-04
16:86125327 G C 1.512559 7.0476e-05
16:86125757 G A 1.728305 -4.7183e-06
16:86126324 T C 0.123183 1.1361e-04
16:86127442 T C 0.836765 1.2900e-05
16:86128361 C T 0.097463 9.9747e-06
16:86131909 A G 0.067333 8.0895e-05
16:86132152 T G 0.112592 3.0128e-05
16:86134131 T C 1.202538 -3.0395e-05
16:86139728 T C 0.035603 1.0134e-04
16:86139792 A G 0.054318 3.2026e-06
16:86144392 G A 0.343290 1.0122e-05
16:86147021 T G 0.142703 -7.2615e-06
16:86147887 T C 1.122005 -2.2935e-06
16:86149484 G C 1.262098 -1.7201e-05
16:86149757 A G 0.023856 4.2762e-05
16:86150525 G T 0.520129 -2.8723e-05
16:86150968 G A 1.799951 -2.9322e-05
16:86154666 C G 0.361288 1.7223e-05
16:86154719 C T 0.622539 3.1156e-05
16:86155964 C T 0.594674 -1.1083e-05
16:86156860 C T 0.525984 -2.7563e-05
16:86157508 T G 0.460215 -1.4553e-06
16:86158574 G T 0.351330 -4.4620e-05
16:86159538 C A 0.059680 -1.1112e-04
16:86162261 T C 0.813350 -4.0741e-05
16:86165503 A G 0.074243 5.8804e-05
16:86167132 G A 0.110171 -1.9152e-04
16:86168997 C T 0.024165 1.0618e-05
16:86169448 T A 0.328386 -8.2463e-06
16:86170334 G A 0.093565 -2.1292e-05
16:86170898 G A 0.966887 -2.4693e-03
16:86174480 T C 0.098859 2.7821e-05
16:86174983 C A 0.373391 -2.2130e-05
16:86176840 C T 0.022652 -3.3002e-05
16:86177284 C T 0.847729 -8.0369e-05
16:86177837 T C 0.107714 -1.7234e-04
16:86179976 A C 0.117246 -1.9738e-05
16:86183078 A G 1.921352 7.7656e-05
16:86184421 G C 0.044535 5.8174e-05
16:86186379 A C 1.540408 1.6471e-04
16:86187534 T G 0.367796 2.4992e-06
16:86189947 G A 0.143465 6.6939e-05
16:86189977 C T 0.054928 -6.7985e-05
16:86192014 A G 0.034558 -3.3155e-05
16:86192738 T C 0.045664 1.7999e-05
16:86194925 T C 0.025729 4.5364e-05
16:86199184 T C 0.862773 -7.3367e-05
16:86199839 G A 0.038907 -2.0447e-05
16:86201002 G C 0.032159 -8.3581e-05
16:86202001 C A 0.837206 1.4366e-04
16:86204500 T C 0.099200 1.0682e-05
16:86206245 T C 0.262753 -6.5585e-05
16:86206447 C T 0.038586 -4.6108e-05
16:86210698 A G 0.022123 1.1068e-05
16:86213505 T C 0.202032 3.7261e-06
16:86215442 G A 0.099632 -3.5778e-06
16:86216053 C T 1.952265 3.4405e-05
16:86219051 T C 1.240711 2.2112e-05
16:86219325 A G 0.029559 6.7151e-05
16:86219919 T G 0.043126 1.5893e-05
16:86224578 A G 0.024661 1.6293e-05
16:86225401 T C 0.080624 -2.2096e-06
16:86229046 T C 0.194823 -7.9948e-05
16:86232176 G T 0.382720 -1.5031e-04
16:86232289 G C 0.037962 -1.6520e-06
16:86233398 A G 0.491670 1.9473e-05
16:86235528 A G 0.048222 -6.2734e-05
16:86235794 G A 0.213707 1.0068e-04
16:86235980 T C 0.145650 -5.1286e-05
16:86237547 T C 1.573748 -8.4890e-06
16:86237577 T C 0.241299 4.7314e-05
16:86239444 A G 0.049137 -2.1781e-05
16:86242175 G T 0.160184 -3.8512e-05
16:86243955 T G 0.388286 -2.6941e-07
16:86248387 A G 0.642143 -3.9967e-05
16:86249485 C A 0.093276 -6.0132e-05
16:86249609 T G 0.024979 6.8541e-06
16:86251429 A C 0.329538 1.1241e-05
16:86252664 T C 0.104750 -1.9061e-05
16:86252787 T C 0.190289 1.1354e-05
16:86254051 A C 1.253665 -1.3080e-05
16:86256231 A G 1.096402 1.0506e-05
16:86257917 A G 0.077307 1.1573e-05
16:86258892 A G 0.074886 -5.9040e-06
16:86259036 C A 0.845372 -2.5618e-05
16:86259773 C G 0.689872 -9.6841e-05
16:86261309 A G 0.040546 6.8578e-06
16:86263244 A C 0.128899 -5.6856e-05
16:86264048 C T 0.101147 1.1515e-05
16:86265322 A C 0.166007 4.6091e-05
16:86265965 C T 1.775868 2.7473e-05
16:86266538 G T 1.021133 4.1753e-06
16:86274851 T C 0.696016 5.2043e-07
16:86277209 T C 0.610033 3.7099e-06
16:86277901 G C 0.063562 -2.8049e-05
16:86279781 T G 0.179782 4.4734e-05
16:86280834 A C 0.651919 3.7495e-05
16:86282319 T G 0.521463 1.9325e-05
16:86290734 T C 0.032623 1.4204e-05
16:86293016 T C 0.027579 -7.1758e-06
16:86293525 T C 1.083659 4.0912e-05
16:86295059 C T 0.458391 -2.0086e-05
16:86302343 G T 0.314715 -6.2784e-05
16:86304383 T G 1.755660 1.2396e-05
16:86306243 T G 1.215709 6.7841e-05
16:86306853 C T 0.040634 -1.1499e-04
16:86307263 A G 0.067930 4.8341e-05
16:86307662 G T 1.187098 1.1669e-04
16:86310122 A G 0.061939 -3.1448e-05
16:86315853 T C 1.742443 1.4788e-05
16:86316647 G C 0.248167 -3.4804e-05
16:86319568 A G 0.254785 -1.2301e-05
16:86320654 T C 0.239786 -5.0334e-05
16:86321196 C A 1.096986 2.1014e-05
16:86322376 G C 0.101978 7.3507e-05
16:86322912 G C 0.129045 -7.5706e-05
16:86326161 G A 0.174722 2.3872e-05
16:86327721 G A 1.119580 1.6759e-05
16:86328631 A G 0.274286 3.8512e-05
16:86332035 T C 0.030656 9.4475e-06
16:86334618 A G 1.065444 6.9680e-05
16:86335556 A C 1.623132 1.2378e-05
16:86336695 A G 0.127454 -8.7452e-05
16:86336910 T C 0.172408 -5.0971e-05
16:86337050 C T 0.052098 -4.8520e-06
16:86339403 A G 1.017959 1.0848e-05
16:86339661 T C 0.213424 3.1695e-05
16:86344076 C G 0.023236 -6.1886e-06
16:86345453 T C 0.224145 -1.6065e-05
16:86347358 A G 0.511268 -7.9612e-06
16:86350929 G T 0.027261 8.0079e-05
16:86351922 G A 0.371288 -1.8060e-05
16:86353239 C T 1.759279 -4.1331e-05
16:86353446 A G 0.032029 6.1506e-06
16:86357245 A G 0.425327 -1.2193e-04
16:86357947 A G 0.056690 -6.9811e-05
16:86359792 G A 0.405956 -2.2094e-06
16:86360864 T A 1.336231 -2.0868e-05
16:86361271 A G 1.174553 8.2924e-05
16:86361814 G A 0.238407 3.6092e-05
16:86363054 C T 0.049683 1.6925e-05
16:86364349 G C 0.202665 -2.3430e-04
16:86364646 C T 1.829332 6.2503e-05
16:86365571 G C 1.942320 3.9085e-06
16:86365959 C T 0.078547 -2.7840e-04
16:86367097 G A 0.074688 3.6079e-06
16:86368199 C A 0.144326 9.5814e-06
16:86368599 G T 0.884896 -1.3046e-04
16:86369597 A G 0.135121 1.9333e-04
16:86371037 A G 0.376932 2.2575e-04
16:86371466 A G 0.030750 1.2499e-04
16:86374339 A G 1.382012 -2.0401e-05
16:86378844 C T 1.815891 6.1551e-05
16:86381184 G C 0.434678 8.2464e-06
16:86382889 T C 0.108450 9.4112e-06
16:86384335 T C 0.057495 -4.6771e-05
16:86386213 C A 0.333897 -3.5871e-05
16:86388803 T C 0.163972 -2.4754e-05
16:86389680 A G 0.444509 -1.0360e-04
16:86390536 A T 0.060189 1.0111e-04
16:86399475 T G 0.108006 1.0016e-05
16:86399603 A C 0.292098 -1.1815e-04
16:86399882 A G 0.230536 -5.7223e-05
16:86402140 A C 1.246041 -3.6361e-05
16:86404239 C T 0.052724 -1.0127e-04
16:86406549 G A 0.771570 2.4407e-06
16:86407223 G A 0.138529 1.3005e-05
16:86408342 T G 0.836229 -2.7394e-05
16:86410738 A G 0.751979 -7.0920e-05
16:86411242 A G 0.304426 6.0048e-05
16:86412584 C T 0.415872 -2.6619e-05
16:86413738 C G 0.186498 4.0467e-05
16:86417127 C T 0.027151 6.0903e-05
16:86422630 A C 0.221360 -9.0325e-05
16:86424293 A G 0.884889 -4.7594e-05
16:86424317 T C 0.428517 -1.7623e-05
16:86430254 G A 0.497415 -4.1249e-05
16:86432620 A G 0.052864 -8.4610e-05
16:86436911 T C 0.055908 6.8015e-06
16:86437318 A C 0.531888 -3.7047e-05
16:86437612 A G 0.194927 -4.7553e-06
16:86438552 T C 0.040195 -4.3490e-05
16:86438844 G C 0.516753 -8.7008e-05
16:86439295 A G 0.172434 3.3310e-05
16:86439669 C G 0.022720 5.3593e-05
16:86440158 G C 1.550979 -2.9977e-05
16:86441078 T G 0.068096 -3.8863e-04
16:86441585 A G 0.241477 3.4479e-05
16:86441713 T C 0.563073 2.3912e-06
16:86441873 G A 0.480443 -1.2590e-05
16:86441902 G A 0.773148 6.2575e-05
16:86442064 G A 0.098109 9.5752e-05
16:86442105 T C 0.333845 -1.5399e-05
16:86442236 G T 1.519700 5.6989e-06
16:86442409 C G 1.513050 1.0167e-05
16:86443847 T C 0.118506 -3.5778e-05
16:86444156 C A 0.054555 1.0257e-05
16:86444251 T C 0.128012 -4.6614e-05
16:86444984 C A 1.543037 6.8500e-06
16:86448832 G T 0.980701 6.0300e-05
16:86455730 A G 0.042588 9.5555e-06
16:86455794 G C 0.290316 3.1088e-05
16:86456837 G A 1.659063 5.4349e-05
16:86462842 A G 0.214814 1.0993e-04
16:86464741 C A 0.038722 -3.5800e-05
16:86465334 T C 0.088544 3.3309e-05
16:86465617 T C 0.388854 3.0321e-05
16:86466375 T C 0.029183 4.0387e-04
16:86467111 G A 1.015528 1.4539e-05
16:86472758 C T 1.777812 -1.4934e-04
16:86472884 G A 0.103150 2.3911e-05
16:86473286 C T 0.148493 9.1032e-06
16:86474899 A G 1.331346 -5.3594e-06
16:86475786 A G 0.046917 -3.2680e-05
16:86475863 C T 1.235846 7.4491e-06
16:86479931 C A 1.095720 -4.9153e-05
16:86480003 A G 0.134786 -7.0257e-05
16:86481803 A G 0.157042 -1.9680e-05
16:86483654 G A 0.036288 -1.2287e-06
16:86485261 A G 0.105451 -3.1338e-05
16:86486813 A G 0.704766 2.9775e-04
16:86487672 A G 0.030903 -9.5089e-06
16:86487978 A G 0.299099 -1.5872e-05
16:86493418 G A 0.333400 -1.1032e-04
16:86495410 A G 0.357844 1.3389e-05
16:86497565 A G 0.132157 5.9921e-06
16:86498457 G A 1.074785 -1.0656e-05
16:86498515 A G 0.064577 3.7329e-05
16:86503929 A G 0.635311 6.5862e-06
16:86515992 A G 0.118240 -8.4642e-05
16:86516038 C T 0.104948 -9.9315e-06
16:86519313 C T 0.275087 -1.7553e-05
16:86519757 A G 0.067009 5.8114e-06
16:86522774 A G 0.022973 7.3257e-05
16:86525060 T C 1.662195 5.4461e-06
16:86525478 C T 1.276769 -8.2154e-06
16:86527883 A G 0.053769 1.9089e-05
16:86529958 C A 0.150564 -2.8164e-05
16:86532758 G C 0.116818 -7.9163e-05
16:86538760 C T 1.064454 7.5890e-05
16:86541636 A G 0.052539 1.7326e-05
16:86542845 G A 1.503238 4.0612e-05
16:86543470 T C 0.159756 2.5563e-05
16:86547282 T G 0.123897 -9.6005e-06
16:86548364 A C 0.199111 1.1428e-04
16:86549984 G A 0.166131 -2.4340e-07
16:86551394 C G 0.179769 -4.3108e-04
16:86551782 A C 0.898635 5.6230e-05
16:86554061 T C 1.464529 2.6448e-05
16:86554138 G A 0.139668 4.7219e-06
16:86554285 A G 0.215907 -2.8571e-05
16:86555243 C G 0.081764 2.8347e-05
16:86555741 T G 0.235807 1.9129e-05
16:86560229 G A 1.186287 1.0750e-04
16:86560569 A G 0.073971 -6.9668e-05
16:86564535 T C 0.034817 3.1291e-05
16:86565826 G C 1.807283 -2.5112e-05
16:86566042 A G 0.218455 1.4791e-05
16:86566596 C T 0.090524 -1.3783e-05
16:86571932 T C 0.037157 2.9419e-05
16:86575737 T C 0.208656 8.0472e-06
16:86583923 C T 0.039128 4.0406e-05
16:86584902 C T 0.108074 2.8133e-05
16:86585743 C G 0.090839 -2.3996e-05
16:86588104 T C 0.625317 8.2191e-05
16:86588993 C T 0.383359 -3.2468e-04
16:86597275 T C 0.131395 -9.1343e-05
16:86605411 T C 0.378796 -1.2708e-04
16:86605764 T C 0.133683 -8.6154e-05
16:86613143 A G 0.041266 5.2076e-06
16:86615269 T C 0.163047 -4.7150e-05
16:86616886 A G 0.784145 -1.7689e-05
16:86618726 A G 0.556750 -2.9784e-05
16:86623034 C G 0.094081 5.0381e-05
16:86624107 G A 0.031273 5.6803e-06
16:86632005 C T 0.484331 -8.2080e-05
16:86632293 T G 0.573761 3.3616e-05
16:86635272 C T 0.611078 9.9494e-06
16:86638231 A C 0.122813 6.4620e-05
16:86638949 C T 0.253451 8.3905e-06
16:86640105 G A 0.186809 4.3130e-05
16:86645581 T C 0.040166 -1.1156e-04
16:86645664 A G 0.067482 -3.9134e-05
16:86648604 A C 0.166072 2.8889e-05
16:86651977 G A 1.901436 -2.7824e-05
16:86652758 A G 0.282364 -5.3618e-06
16:86654474 A G 0.544355 4.2565e-05
16:86657882 A C 0.071088 -6.2439e-05
16:86659615 A G 0.067813 4.3900e-05
16:86659645 A G 0.608569 -1.0638e-05
16:86666661 G T 0.244048 -3.6357e-05
16:86667982 C T 0.050643 -5.6775e-05
16:86670514 A G 0.358506 -3.1247e-05
16:86671711 C T 1.054314 -2.5325e-05
16:86683247 C G 0.075146 -5.2111e-05
16:86683378 G T 0.504442 -3.6433e-05
16:86684878 C T 0.803700 -2.7578e-05
16:86686754 G A 0.035963 4.2833e-06
16:86691549 T C 0.109038 -3.2241e-05
16:86692056 A G 0.028404 9.0500e-05
16:86693837 T G 0.069310 1.9397e-05
16:86695082 T C 0.069949 -5.5457e-05
16:86695164 T C 1.880339 -5.2296e-05
16:86695175 T C 0.117499 -4.3529e-05
16:86698489 C A 0.551969 -1.2274e-05
16:86698843 A G 0.103812 -3.4869e-05
16:86700567 G C 0.042282 1.6887e-05
16:86702158 T C 0.415239 -3.5331e-05
16:86705455 A C 0.092423 -4.8276e-05
16:86710660 G A 0.379383 1.2936e-05
16:86712985 C T 0.669102 -3.2350e-05
16:86713718 G T 0.179055 -1.1947e-04
16:86719178 C T 0.099924 3.3619e-05
16:86721685 G C 0.846560 2.2928e-05
16:86725305 C T 1.041292 1.5641e-05
16:86726034 T C 0.491637 -1.4110e-05
16:86726707 G A 0.098658 -1.3198e-05
16:86728668 C G 0.193077 -5.2350e-06
16:86729899 C T 0.081894 -7.1100e-06
16:86733566 A C 0.075347 -4.9999e-05
16:86734428 A C 0.094834 2.4215e-05
16:86734621 C G 0.744102 -5.5686e-05
16:86734786 C T 0.682702 2.6889e-06
16:86734885 G A 1.828634 -3.0197e-05
16:86740184 A C 0.157513 3.9995e-05
16:86741000 A G 0.512563 5.8169e-05
16:86741178 C A 0.046554 -6.3900e-05
16:86742119 G T 0.613545 -1.5850e-05
16:86742581 C T 1.139055 -3.2132e-05
16:86743515 C T 0.065113 -9.3131e-06
16:86744389 T C 1.336578 1.1513e-04
16:86744444 T G 1.191311 1.0031e-04
16:86745318 C A 1.974732 -1.6336e-04
16:86747045 C T 0.765433 8.5229e-06
16:86747384 A G 0.060809 7.5064e-05
16:86748256 T C 0.213970 -4.0787e-04
16:86751373 G A 1.211195 4.3022e-06
16:86752575 G A 0.636245 -2.5894e-05
16:86753615 G A 0.738633 -9.3013e-06
16:86754576 G A 0.314838 2.5949e-04
16:86755333 A G 0.116763 9.9747e-05
16:86758079 C A 1.201480 -2.1242e-05
16:86759924 C T 1.269404 -1.2036e-05
16:86761206 A G 0.900161 -5.2616e-05
16:86762019 C T 1.307925 -1.5958e-05
16:86763578 G T 0.156101 2.9688e-06
16:86763712 T C 0.035187 -7.3909e-06
16:86765933 A G 0.022448 5.6277e-05
16:86766276 A G 0.110823 -2.1557e-05
16:86767460 G A 0.038443 2.9069e-05
16:86767505 G T 0.144978 -1.0474e-05
16:86770016 C G 0.972635 1.0123e-05
16:86770181 G A 0.786199 2.5674e-05
16:86770412 T C 0.050663 1.2711e-05
16:86771069 G C 0.136838 -7.0265e-05
16:86774261 G A 0.687158 1.2749e-05
16:86775224 C T 1.899641 2.2772e-05
16:86779812 C T 0.761970 1.8414e-06
16:86781310 G T 0.036778 6.1244e-06
16:86781454 G T 0.419796 1.6828e-05
16:86782592 A G 0.701978 -1.5909e-05
16:86782677 G A 0.756319 4.8073e-06
16:86782955 A G 0.031075 9.4781e-06
16:86785452 G C 0.244353 -1.2101e-04
16:86786708 A G 0.548626 3.1670e-05
16:86787472 G T 0.141752 1.4620e-04
16:86787551 T C 0.030335 1.2717e-04
16:86787748 G T 0.047528 3.3014e-05
16:86787772 G C 0.151125 -2.1097e-06
16:86788421 C G 0.483322 6.4419e-05
16:86788765 C T 0.026135 1.0122e-04
16:86791493 G A 0.766533 4.7544e-05
16:86792687 A G 0.200292 7.4170e-06
16:86796247 C G 0.318136 1.8871e-05
16:86797272 C G 0.396978 1.5842e-05
16:86799854 A G 0.230822 7.2152e-05
16:86804847 A G 0.073828 7.9320e-06
16:86804898 G A 0.553472 2.0123e-05
16:86806876 A G 0.079959 2.5440e-05
16:86807312 T C 0.478693 5.5531e-05
16:86807453 T C 0.032503 1.0023e-05
16:86807675 G A 0.200198 1.5384e-05
16:86808775 C T 0.102676 -3.7274e-06
16:86810880 G A 0.074772 3.3086e-05
16:86811953 T C 0.089089 -1.1458e-04
16:86812018 G A 0.053626 8.4220e-05
16:86812843 G T 0.452932 1.9901e-05
16:86813335 A G 0.111154 1.0066e-06
16:86814746 A G 0.233623 2.4496e-06
16:86815820 A G 1.240251 2.8302e-06
16:86817240 C A 1.420549 -3.6081e-05
16:86822851 A C 1.555462 -5.6840e-05
16:86825147 C G 1.470550 -1.6954e-05
16:86825162 C T 0.195927 -8.6317e-05
16:86827488 T G 0.356750 2.3719e-05
16:86827528 A G 1.492043 -1.8676e-05
16:86829815 G A 1.782015 -1.6606e-05
16:86834802 T C 0.106873 1.9836e-04
16:86834996 T C 0.025067 -9.8952e-05
16:86838357 G A 1.849884 1.0190e-05
16:86838435 A G 0.197585 -4.7237e-05
16:86838656 T C 0.035220 -3.1085e-05
16:86841346 C G 0.164209 -5.6204e-05
16:86846457 A G 0.257554 -3.5529e-05
16:86850456 G C 0.094409 1.5917e-05
16:86851125 T C 0.029348 3.5113e-05
16:86852488 T C 0.106045 -4.7325e-05
16:86854770 T C 0.047518 -4.2953e-05
16:86858713 T C 0.048586 6.9539e-05
16:86861739 G A 0.284753 4.5430e-05
16:86866913 A C 0.074383 3.6226e-05
16:86867197 G A 0.026544 3.6418e-05
16:86868134 C T 0.116850 1.7781e-04
16:86873072 G A 1.960035 -4.3011e-06
16:86882110 A G 0.039144 1.9929e-05
16:86882139 C T 0.027946 1.1689e-05
16:86882168 C A 0.103254 3.3420e-05
16:86883375 A G 0.347334 -6.3785e-05
16:86884310 A G 0.046891 2.7836e-05
16:86884575 C T 0.073146 -1.9765e-06
16:86892017 C G 0.671527 -4.5409e-05
16:86896530 G A 0.032896 -5.1306e-05
16:86899387 G A 0.100112 4.1604e-05
16:86901383 G T 0.030023 3.7387e-05
16:86901516 G A 0.136052 1.9534e-05
16:86904135 G A 0.491332 -4.2881e-05
16:86908553 G A 0.089872 -1.5646e-05
16:86908732 A G 0.090729 1.2374e-05
16:86909239 G T 0.257745 -1.1020e-05
16:86912279 G A 0.122138 -4.5340e-05
16:86912887 G A 0.150080 6.2627e-05
16:86918378 T C 0.136873 2.7542e-05
16:86921048 A G 0.062202 4.3807e-05
16:86921278 G A 0.480326 2.2581e-05
16:86921916 T C 0.078138 -2.1307e-04
16:86926315 T C 0.059560 3.5685e-07
16:86927850 A C 0.817202 -3.4177e-06
16:86928135 T C 0.040666 1.2633e-04
16:86929002 G A 0.144485 7.3735e-05
16:86929062 C A 0.258949 -1.6724e-05
16:86929282 C T 0.270358 1.6926e-05
16:86929329 G A 0.231263 1.3153e-04
16:86930152 C G 0.058102 -1.2469e-04
16:86930250 C T 0.349804 -1.6037e-05
16:86930650 C G 1.472478 2.9256e-05
16:86932609 T G 0.044749 1.5350e-05
16:86932687 C T 0.060666 1.6365e-04
16:86936666 C T 0.048819 -1.9568e-05
16:86941380 T C 0.122696 -4.0593e-05
16:86943361 A G 0.081209 3.7421e-06
16:86945763 A C 0.058482 2.5134e-05
16:86947497 T C 0.022672 -4.0667e-05
16:86951109 C T 0.047609 1.1328e-05
16:86951339 G A 0.037083 -1.3423e-04
16:86953077 C T 0.135653 -6.2004e-06
16:86955023 C T 0.037424 -1.5130e-04
16:86957129 A C 0.144978 -1.3698e-05
16:86958876 T C 1.555588 1.2520e-04
16:86959103 T C 0.063523 -2.1212e-05
16:86959497 G A 0.064487 1.4909e-04
16:86962101 G A 0.086064 -9.6644e-05
16:86963186 A G 0.021247 -4.0370e-05
16:86964036 A G 0.174089 3.7255e-05
16:86966707 A G 0.130667 3.8547e-05
16:86967234 A G 0.058699 -5.3174e-05
16:86967945 A G 0.054155 -3.6724e-05
16:86969592 T G 0.047404 6.2273e-05
16:86970043 A G 0.041909 6.3610e-05
16:86970633 T C 0.162674 -8.7241e-05
16:86971077 T C 0.148701 -9.2937e-05
16:86971630 C T 0.021587 -5.3944e-05
16:86972701 T C 0.087804 -8.2180e-05
16:86973357 G T 0.029488 1.7871e-04
16:86977050 C T 0.097587 -4.5559e-05
16:86977582 T C 0.043818 2.7954e-05
16:86978951 T C 0.034843 4.1681e-05
16:86979824 T C 0.065934 -6.3474e-05
16:86980881 T C 0.096538 -1.2231e-04
16:86981074 G A 0.021396 -5.1027e-05
16:86981136 T C 0.060183 6.7799e-06
16:86981532 T C 0.092358 8.3255e-06
16:86981954 C G 0.520661 3.3922e-05
16:86982623 T C 0.123754 1.0017e-05
16:86983113 A C 0.394846 5.3211e-05
16:86984273 C T 0.343011 -4.9603e-05
16:86987746 T C 0.021863 -1.3119e-06
16:86989610 A G 0.446333 -4.5304e-05
16:86990402 A G 0.091300 -2.2552e-05
16:86990853 T C 1.501787 -6.3977e-05
16:86995183 C A 0.021636 -2.7132e-05
16:86997497 C T 0.028783 -8.9740e-06
16:86997648 G A 0.044467 9.1040e-05
16:87000256 A G 0.046379 2.3721e-05
16:87000813 T C 0.872095 -2.3813e-05
16:87005743 G A 0.928931 -1.5594e-05
16:87008781 T C 0.774524 -2.2601e-05
16:87011395 A C 0.057609 -2.7717e-05
16:87021437 C A 0.024879 -2.2891e-05
16:87026407 A G 0.199925 -5.9279e-05
16:87027059 G A 0.558617 3.2540e-05
16:87031115 T C 1.404564 -2.4528e-05
16:87034453 C T 0.066155 -7.5524e-05
16:87036360 T C 0.102748 1.4195e-04
16:87038045 T C 0.041922 -4.7452e-05
16:87039254 C T 0.032633 -5.7495e-06
16:87040011 G A 0.102309 1.1993e-05
16:87041491 C T 0.054590 -2.5032e-05
16:87042218 A C 1.692705 -2.0016e-05
16:87044630 C T 0.574135 -1.8132e-07
16:87051042 C T 0.090024 1.1302e-04
16:87054437 A C 0.840140 -8.8277e-05
16:87055006 G A 1.952148 -1.5137e-05
16:87059497 A G 1.051461 -1.2001e-03
16:87068626 G A 0.032289 -1.2126e-06
16:87069194 T G 0.472620 -7.3329e-05
16:87074902 C T 0.476902 -2.0178e-05
16:87075398 T C 0.072393 1.4979e-04
16:87078444 A G 0.487009 -5.3831e-05
16:87079993 A C 0.031198 2.4663e-05
16:87080971 A C 0.186923 3.3636e-05
16:87084701 T C 1.262020 -1.3593e-04
16:87087512 A G 0.029445 8.7010e-06
16:87088176 A G 1.124958 -1.9557e-05
16:87091199 A G 0.056720 -1.2061e-05
16:87092504 G A 0.600221 -9.2913e-05
16:87092808 A G 0.031344 -7.3846e-06
16:87095473 A G 0.023405 -1.7048e-04
16:87096267 C A 0.815596 1.5268e-05
16:87100825 C T 0.557055 -2.3391e-04
16:87103244 G A 0.487395 3.7906e-05
16:87106123 T C 0.307344 3.5465e-05
16:87106136 A C 0.242802 1.8112e-04
16:87111630 G A 1.412172 -2.1514e-04
16:87112471 C A 0.152969 -4.7203e-06
16:87113384 C G 0.041442 4.6202e-05
16:87114796 C T 0.068988 -2.0826e-05
16:87116132 G A 0.568763 -1.2020e-06
16:87120997 T C 1.205008 -1.3805e-04
16:87129695 T C 0.388685 6.2462e-06
16:87131685 A C 0.421406 -2.7045e-05
16:87133210 T C 0.083779 2.1026e-05
16:87134408 C G 0.023298 -2.8771e-06
16:87134963 T C 0.053659 7.4451e-05
16:87140196 T C 0.026751 1.0003e-05
16:87141024 C T 0.315140 1.1549e-05
16:87142166 T C 0.489430 -1.0665e-04
16:87148454 A G 0.364969 6.3700e-07
16:87151173 G A 1.166208 -2.2695e-05
16:87161947 A G 0.030020 -4.4408e-06
16:87163082 A G 1.216816 3.4862e-05
16:87166576 T C 0.123897 4.2681e-04
16:87169041 G A 0.067726 1.9077e-06
16:87170890 A G 0.049215 8.6531e-07
16:87172197 C A 0.643785 8.8818e-05
16:87175691 G A 0.031068 2.2709e-05
16:87177837 A G 0.841114 -3.9121e-05
16:87178039 C T 0.043143 4.2445e-05
16:87178517 G A 1.242467 -1.2618e-06
16:87179063 A G 0.268375 5.1184e-06
16:87181275 T C 0.102900 -1.8672e-04
16:87184095 A G 0.360233 1.1048e-05
16:87186394 T C 0.481180 -1.1659e-04
16:87187932 C A 0.815339 7.1054e-06
16:87189743 C G 0.439095 7.2597e-05
16:87200962 A G 0.035171 -1.0186e-04
16:87201317 G A 0.062783 6.2281e-05
16:87201728 C T 1.181496 2.5290e-05
16:87203366 G T 1.315682 2.2408e-05
16:87204587 G T 0.426128 3.7422e-06
16:87204672 T C 0.621750 4.9715e-05
16:87206405 G A 0.133559 -1.8206e-05
16:87211260 G A 0.093659 2.6308e-06
16:87213129 A G 0.066006 4.0570e-05
16:87214029 C T 1.198634 1.1843e-05
16:87217703 C T 0.659225 1.2548e-06
16:87218134 T G 0.646765 1.2150e-07
16:87218204 T G 0.054152 -1.2520e-05
16:87219052 T C 0.687492 -7.8888e-06
16:87219426 C T 1.905205 8.5576e-06
16:87222887 G A 0.087444 1.2285e-05
16:87223604 C T 0.101222 4.0365e-07
16:87226206 C T 1.236722 1.6797e-05
16:87229190 G T 0.034756 -6.1900e-05
16:87237863 A G 1.232217 2.0795e-05
16:87240148 T G 1.286817 3.8673e-05
16:87245155 T C 1.844285 5.2674e-06
16:87246608 T C 1.101813 7.0723e-06
16:87249794 T C 0.109057 6.5995e-05
16:87249982 T C 1.904624 5.6205e-06
16:87250107 T C 0.032854 -1.6807e-05
16:87254180 T C 0.044483 3.5142e-07
16:87257229 T G 0.046719 -1.2121e-06
16:87257820 T C 1.123835 7.3344e-06
16:87259856 G A 1.253753 -2.4806e-05
16:87262201 A G 0.033817 5.5622e-05
16:87265130 T C 0.203012 3.4453e-05
16:87266322 C T 1.325851 -2.8514e-05
16:87269061 C T 1.939045 7.7212e-05
16:87269523 T C 0.079930 -7.7868e-06
16:87270871 A G 0.300008 4.6889e-05
16:87273177 G C 1.495886 -6.5471e-05
16:87274927 G A 0.624619 5.5006e-05
16:87275883 T G 0.037917 -4.2822e-06
16:87277138 C G 0.225054 6.1668e-05
16:87279300 G T 0.069430 -2.8564e-05
16:87286039 C T 0.041653 -3.3960e-05
16:87287586 A G 0.021341 -1.0318e-05
16:87289635 T G 0.041542 7.8876e-06
16:87297624 G A 0.838829 -3.6116e-05
16:87300151 C A 0.980892 -5.4013e-05
16:87300960 C T 0.417199 -1.6154e-04
16:87307129 C G 1.539191 -2.3922e-06
16:87313885 G A 1.409039 -5.6711e-05
16:87315689 T C 0.037657 1.4718e-05
16:87323355 C G 0.028047 -3.8417e-05
16:87325945 G A 1.784910 4.2528e-05
16:87327302 T C 0.374391 1.2417e-05
16:87331067 T G 0.040260 6.3816e-06
16:87339390 T C 0.030689 7.8508e-06
16:87339450 T C 0.039235 -6.1168e-06
16:87345175 A G 0.856645 -3.2930e-05
16:87350773 A C 0.651091 9.3977e-05
16:87356134 C A 1.931047 1.0127e-04
16:87359464 C T 0.045135 7.4411e-05
16:87359648 A G 0.758227 1.3083e-07
16:87360205 T G 1.532511 2.7385e-05
16:87360300 G A 0.045096 5.4799e-05
16:87360515 G A 0.910761 -6.0583e-05
16:87364488 T C 0.320992 1.9419e-05
16:87370824 C G 0.036239 7.3173e-06
16:87371752 T C 0.910125 2.9634e-06
16:87376053 C A 0.837829 -6.2542e-06
16:87382987 T C 0.774433 -9.4145e-06
16:87383611 T C 0.304098 -1.7130e-05
16:87383658 C T 1.184417 -1.9200e-05
16:87384568 T C 0.390604 2.0016e-05
16:87389001 T C 1.090326 4.2057e-05
16:87390155 T C 0.240150 -3.2912e-04
16:87395304 G A 0.115000 1.5976e-04
16:87398155 C T 0.673967 5.0674e-05
16:87414635 T G 1.151781 4.7450e-05
16:87416110 T C 0.086801 -2.4057e-05
16:87419793 C G 0.051033 -1.2933e-04
16:87420842 G A 0.035593 -8.7764e-05
16:87422924 A C 0.180938 2.7157e-05
16:87428012 T C 0.035116 7.2600e-06
16:87431954 T C 0.046986 -3.5877e-05
16:87432453 C G 0.027307 -6.6805e-05
16:87434851 A G 0.198251 1.2700e-06
16:87435902 G T 0.034973 4.8320e-05
16:87436382 A G 1.904585 -6.1555e-06
16:87436720 T G 1.889274 9.5046e-05
16:87439159 G C 0.288450 3.9983e-05
16:87445839 T C 1.556429 3.9490e-05
16:87451405 G T 0.060235 -8.6453e-06
16:87451617 T C 0.110953 -7.5405e-05
16:87454310 G A 0.048199 -1.2585e-04
16:87457831 A G 0.052815 6.3523e-05
16:87460239 C A 0.047313 -1.1246e-04
16:87461969 A G 1.745556 1.3357e-05
16:87463712 T G 0.098385 -2.5790e-05
16:87466473 G C 0.086759 2.5441e-06
16:87476026 G A 0.064448 -5.7169e-05
16:87476309 T C 0.279277 4.3530e-05
16:87478534 G T 0.024093 -2.7370e-05
16:87479383 C T 0.063870 4.9016e-05
16:87482330 T C 1.417706 1.6259e-05
16:87491827 A G 0.331924 9.2727e-05
16:87493737 C T 0.261991 7.7852e-05
16:87502141 A G 0.024632 -3.0651e-05
16:87502681 C T 0.432419 5.0290e-05
16:87502815 A G 0.257797 -1.3841e-05
16:87505441 G T 0.088710 3.0592e-06
16:87517976 C T 0.050504 -3.2759e-06
16:87518342 T C 0.374544 -2.3878e-05
16:87527619 A G 0.021182 3.6698e-05
16:87532595 G T 0.049472 -1.0275e-04
16:87556088 G A 1.204544 4.8163e-06
16:87559640 T C 0.227982 4.6294e-05
16:87566487 A G 0.558983 -3.5150e-05
16:87575484 T C 1.223097 -9.3897e-05
16:87583194 C A 0.630870 -4.2495e-05
16:87589190 C T 0.145150 -8.1258e-05
16:87593783 A G 0.034924 6.4232e-06
16:87595160 C T 1.466785 -1.7546e-05
16:87595197 T C 0.040520 -6.4505e-06
16:87605383 T C 0.690615 -2.0959e-05
16:87614294 A G 0.235586 9.0796e-05
16:87619656 A C 0.029014 4.2101e-05
16:87625654 A G 0.643246 -6.1677e-06
16:87630120 G A 0.026635 6.0209e-05
16:87637697 T G 0.032324 6.1688e-05
16:87641993 C A 0.883669 -4.1550e-05
16:87647436 G A 1.864389 -4.0346e-06
16:87649365 T C 0.577685 6.8531e-05
16:87649738 G C 0.749980 -2.9681e-05
16:87650958 C T 0.037849 3.8463e-05
16:87654465 T C 0.026703 9.4257e-05
16:87655593 G A 0.651692 -2.0468e-05
16:87655772 T C 0.154839 -4.2049e-05
16:87657351 A G 0.028491 1.5874e-04
16:87657565 T C 0.115776 1.1427e-05
16:87665082 G A 0.478959 -2.1345e-06
16:87669311 T C 0.138253 -4.1263e-05
16:87669371 C G 1.535611 -1.8042e-04
16:87670868 A C 0.956121 3.4604e-05
16:87674343 T C 0.254123 6.1346e-05
16:87674431 T C 0.126594 -6.7198e-05
16:87676522 T C 0.146383 1.6604e-05
16:87676801 C T 0.304526 7.9688e-06
16:87677763 A G 0.035664 3.0822e-05
16:87678576 T C 0.077343 -2.4187e-05
16:87680147 A G 0.042506 -6.5480e-05
16:87680278 C T 0.492004 4.9590e-05
16:87685298 T C 0.033279 1.1848e-04
16:87687614 C T 1.263867 5.1899e-05
16:87687729 A G 0.026346 -2.3794e-05
16:87689413 C T 0.261127 5.5732e-05
16:87691117 C T 0.165631 -9.8964e-07
16:87692195 G A 0.892777 6.3227e-06
16:87694464 A G 0.298051 3.7105e-06
16:87694562 C A 0.170493 -3.4076e-05
16:87696105 T G 0.303773 4.1981e-05
16:87705868 G C 0.976364 -3.9088e-05
16:87708207 A C 0.111498 -2.1979e-05
16:87714571 T C 0.051406 -2.8815e-05
16:87714622 G A 1.091423 -8.8658e-05
16:87718939 T C 0.577137 7.2288e-06
16:87719651 A G 0.149376 1.6952e-05
16:87721691 G A 0.947000 9.4961e-06
16:87722457 A G 0.231253 -1.6739e-04
16:87722947 A G 0.021721 7.2398e-06
16:87724685 G A 0.050956 -9.5582e-05
16:87725548 G A 0.665418 8.9530e-06
16:87728328 T A 0.023470 3.2402e-05
16:87729699 T C 0.197374 1.5595e-05
16:87732340 G C 1.940471 -4.3387e-05
16:87732868 C G 0.153248 5.8816e-06
16:87735034 A G 0.400983 -4.9126e-05
16:87739489 A G 0.287874 1.9237e-05
16:87739536 T C 0.020458 4.7869e-05
16:87740295 G A 0.026245 2.3122e-05
16:87740645 A G 0.384930 2.7881e-06
16:87741317 C T 0.061744 -2.5478e-04
16:87745998 C T 0.167818 -9.3664e-06
16:87748429 C T 0.103105 1.9223e-05
16:87749959 T C 0.274555 5.1425e-05
16:87751186 A C 1.259826 -4.4940e-05
16:87753853 T C 0.024080 -7.1486e-06
16:87753889 G A 0.021536 6.1428e-06
16:87763493 T C 0.193048 6.9411e-05
16:87767608 T C 0.048397 -3.5307e-05
16:87769318 C T 0.105370 1.3787e-05
16:87776374 A G 0.478752 -7.6889e-06
16:87776474 G C 0.066794 -2.8945e-05
16:87782258 A G 0.339311 1.5917e-04
16:87782322 C G 0.067317 8.7681e-06
16:87782396 A C 0.221734 -2.7310e-04
16:87785911 C T 0.101076 -1.5358e-05
16:87788833 T G 0.141278 -3.0546e-07
16:87788864 A G 0.693870 -1.1018e-06
16:87792392 C T 0.278998 3.2871e-05
16:87795580 C G 0.220526 -3.2763e-04
16:87795764 C T 0.036716 1.2234e-04
16:87797566 T C 1.112787 4.2585e-05
16:87802768 A G 0.024174 6.1002e-05
16:87802841 A C 0.027709 3.7941e-05
16:87806222 A G 0.582515 1.1312e-05
16:87807195 T C 1.414496 -1.0223e-05
16:87818569 A G 0.590815 -4.0080e-05
16:87828340 T C 0.834619 -4.0291e-06
16:87832749 C G 1.179951 -9.7375e-05
16:87836531 T C 0.022720 7.2120e-06
16:87836965 G C 1.047132 -5.1602e-05
16:87837624 T C 0.113361 1.7879e-04
16:87837780 T C 0.650069 -3.5523e-05
16:87839739 G A 1.233224 -1.5729e-04
16:87839829 C T 0.848066 9.2527e-05
16:87839910 A G 0.082673 -2.4879e-05
16:87842518 G A 1.103325 -5.7834e-06
16:87842914 C A 0.072744 9.6152e-06
16:87845887 T C 0.379857 1.6787e-05
16:87848903 C T 1.056330 -2.3420e-05
16:87852570 G A 0.361522 -6.3924e-05
16:87854337 G A 0.224304 -1.9008e-05
16:87854410 G T 0.742388 -1.6433e-05
16:87855237 A G 0.144345 1.9704e-05
16:87855729 G A 1.298814 -4.4262e-05
16:87860390 T C 1.086535 -5.5728e-05
16:87862974 T C 0.282014 -1.6396e-05
16:87864269 A G 0.110047 -2.5998e-05
16:87864849 T C 0.070754 3.7993e-05
16:87866138 C G 0.566585 -6.8082e-05
16:87871096 G A 0.406943 -6.8553e-05
16:87874140 A G 0.085597 4.1548e-06
16:87876500 G A 0.484945 -4.7852e-05
16:87877219 A G 0.033178 1.5831e-05
16:87879269 T C 0.039267 -6.5215e-05
16:87879392 A G 0.545218 -2.6175e-05
16:87881474 A G 0.138035 -3.0013e-05
16:87882433 G C 0.080728 -3.1158e-05
16:87883089 T C 0.564573 -4.2694e-05
16:87886490 T C 0.472208 -4.1547e-05
16:87887307 A G 0.020854 -4.5549e-06
16:87887806 A G 0.805758 1.3408e-05
16:87888044 G A 0.087966 -4.9073e-05
16:87889495 C T 0.647365 1.2777e-05
16:87889646 T C 0.320008 -5.6060e-05
16:87892302 T C 0.095529 -5.8258e-05
16:87900874 T C 0.192359 -2.3690e-06
16:87902684 T G 0.225525 -1.1600e-05
16:87904869 G A 0.476928 -4.5588e-05
16:87908672 T C 0.459702 -5.6924e-05
16:87909418 C T 0.037092 1.2423e-05
16:87909725 C T 0.401824 -8.3948e-05
16:87916359 A G 0.034963 1.9728e-05
16:87921607 T C 0.567056 -1.6088e-04
16:87938308 T C 0.118220 -3.9054e-05
16:87938398 A G 0.404210 -8.8353e-05
16:87941020 A C 0.119057 -1.2742e-04
16:87941180 C G 0.066152 -3.5428e-05
16:87941771 T C 0.059190 2.4045e-05
16:87945456 G A 0.367896 6.7798e-06
16:87948015 G A 0.231289 1.2374e-04
16:87949995 T C 0.085853 -3.8835e-06
16:87950339 T C 1.307460 2.8766e-05
16:87951567 C T 0.279865 -6.7835e-06
16:87955996 C A 0.210779 -6.2270e-05
16:87956695 G C 0.068330 -1.1716e-04
16:87957960 C G 0.175751 -3.3662e-06
16:87961771 T A 0.377991 -6.7703e-06
16:87963715 G A 0.137558 -3.6166e-05
16:87968612 T C 0.096308 -1.6786e-05
16:87970632 A G 0.066762 9.5541e-06
16:87972595 C T 0.119356 1.8870e-05
16:87974965 T C 1.573249 -1.3754e-05
16:87976461 T C 1.380198 1.2980e-05
16:87980608 G A 0.079203 -1.0982e-04
16:87981340 T C 0.156588 6.3695e-05
16:87981484 C G 0.109116 -7.6771e-05
16:87981784 T G 1.319749 5.0815e-06
16:87990125 A G 0.030036 1.1505e-04
16:87990750 A G 0.037660 7.9480e-05
16:87991636 T G 0.327149 -4.6565e-05
16:87991814 A C 0.034038 -1.0731e-04
16:87997117 T C 0.100505 5.2366e-05
16:88004014 T C 0.336279 -5.3962e-05
16:88005167 C T 1.000344 9.0231e-05
16:88006228 G A 0.050608 3.3760e-05
16:88008569 C T 0.039975 4.7808e-05
16:88023049 G A 0.116617 -6.9703e-05
16:88038190 A G 0.038449 4.2627e-05
16:88052146 T C 0.273831 -3.4491e-05
16:88067579 G A 0.200513 -1.9997e-04
16:88077288 T C 0.078606 4.3109e-05
16:88084274 C G 1.347286 1.3288e-05
16:88090326 G A 0.083325 -2.3624e-05
16:88091587 A C 1.343680 5.5619e-06
16:88092285 T G 0.034045 -6.1949e-05
16:88095095 C T 0.282647 -3.7391e-05
16:88096220 T G 0.440504 -1.1238e-05
16:88103010 T C 0.082786 -2.8327e-05
16:88104083 A G 0.069582 -7.1965e-05
16:88107233 A G 0.129061 -2.7069e-05
16:88109127 C A 0.498025 -5.3794e-06
16:88111697 T C 0.801818 3.1189e-05
16:88116843 A G 0.446869 -4.3918e-05
16:88119671 A G 1.498612 -4.8706e-06
16:88122518 T C 0.027576 5.4449e-05
16:88130249 T C 1.956410 -5.9026e-05
16:88132180 C T 0.075288 1.2794e-05
16:88137977 C A 0.617511 -6.3869e-06
16:88144707 G C 0.203087 -2.1318e-05
16:88149539 T C 0.077632 2.6727e-04
16:88149791 C A 1.759061 1.2543e-05
16:88150036 C G 1.110187 1.3316e-05
16:88152953 G A 0.032870 -1.5710e-05
16:88153242 T C 0.073971 -3.3963e-05
16:88156187 A G 0.061543 1.5963e-04
16:88156989 A G 0.257151 -1.3100e-05
16:88162610 C T 0.325640 -1.1685e-05
16:88163908 A G 0.275168 -1.0474e-06
16:88164732 C T 1.877142 -1.1656e-04
16:88165210 C T 0.370126 -7.8374e-05
16:88172212 T G 1.540213 -1.3246e-05
16:88177917 G A 0.097804 3.4226e-06
16:88179637 T C 0.103088 -3.8769e-05
16:88184557 G C 0.352583 -6.0589e-05
16:88184730 C T 0.426223 -1.7678e-05
16:88203118 A G 0.161749 2.3855e-05
16:88203298 C T 0.129340 -2.8898e-05
16:88204274 C T 1.123397 3.7836e-05
16:88208760 C T 0.078417 -2.2526e-05
16:88211655 G C 0.191568 4.2219e-05
16:88213493 A G 1.803408 -1.9702e-04
16:88217180 T C 0.138882 -7.9256e-05
16:88218871 A G 0.714685 6.9246e-05
16:88224312 T G 0.106097 1.8124e-06
16:88225058 T C 0.618751 3.4188e-06
16:88230225 C T 1.061682 3.6939e-05
16:88230461 T C 0.226894 2.2443e-04
16:88230540 C T 0.949772 -4.9072e-04
16:88232337 A G 0.355579 -2.9711e-06
16:88233141 C T 0.594554 -1.9724e-05
16:88248733 A G 0.962008 -1.1809e-04
16:88254979 A G 0.708165 2.6831e-05
16:88257502 A G 0.123783 -2.6438e-05
16:88260198 G C 1.445372 -3.5189e-05
16:88261450 A G 1.735598 -1.2196e-04
16:88274279 C A 0.807368 -4.7501e-05
16:88277649 A G 1.023941 -3.4537e-05
16:88288635 A G 0.762268 5.1408e-05
16:88292311 C T 0.771402 4.8755e-05
16:88298124 T C 1.313199 4.7737e-05
16:88307753 C T 0.734014 -6.1739e-06
16:88315558 T C 0.728331 7.4084e-05
16:88331640 A C 1.266032 4.7420e-05
16:88336568 A C 0.349811 -2.6748e-05
16:88336677 T C 0.048206 2.8025e-05
16:88343440 A G 0.111634 2.1207e-04
16:88343597 A G 0.517006 2.8453e-05
16:88344491 T C 0.076756 7.7946e-05
16:88353336 T C 0.117671 -3.0680e-05
16:88354960 G A 0.153329 -3.4677e-05
16:88356707 G A 1.025797 -4.5559e-05
16:88357489 A G 0.025723 -6.0775e-05
16:88360486 A G 0.396011 1.7543e-05
16:88362558 A G 0.456635 -4.7376e-05
16:88362607 A G 0.074273 -2.3687e-05
16:88362812 T C 0.108210 3.4652e-05
16:88365469 C T 0.614324 -3.8400e-05
16:88367313 C T 0.612772 -1.4244e-05
16:88373672 A G 0.271316 -1.0005e-04
16:88378056 G A 0.492468 -2.2251e-05
16:88378575 C T 1.956870 -2.5453e-05
16:88380419 T C 0.053649 -1.1998e-05
16:88381180 T C 0.124153 -3.2219e-05
16:88385012 A G 0.122657 -2.7769e-05
16:88440499 A G 0.262400 1.8150e-05
16:88440899 G A 1.325971 -1.0105e-05
16:88443748 A G 0.099365 1.9208e-05
16:88445005 G A 0.255765 -7.3210e-05
16:88445675 A G 0.219767 -3.9532e-05
16:88457055 A G 0.149152 1.8166e-04
16:88457170 T C 0.240663 2.7786e-04
16:88457288 C T 0.038787 1.6430e-05
16:88459793 G A 0.687434 1.5119e-04
16:88461289 A G 0.209951 -9.6349e-06
16:88465678 C T 0.454941 1.2194e-05
16:88468828 C A 0.121417 -3.1113e-05
16:88469172 C A 0.643938 -1.8428e-04
16:88471161 C G 0.066940 -2.1080e-05
16:88471248 T C 1.117584 6.0831e-05
16:88471498 T C 0.022925 7.4127e-05
16:88473143 A G 0.042967 2.9144e-06
16:88475074 A G 0.235989 5.0100e-06
16:88476085 T C 0.061118 -7.1371e-05
16:88482691 A G 0.277148 -1.1869e-04
16:88487275 A G 0.149382 -1.3087e-04
16:88490418 A G 1.839287 1.1269e-05
16:88494947 C T 1.908564 9.4932e-06
16:88494976 C A 1.864256 1.7831e-06
16:88495367 A G 0.248326 -1.7510e-05
16:88495575 T C 0.040783 1.7328e-05
16:88497446 G A 1.830004 4.9232e-05
16:88498221 T C 1.853260 -5.9191e-05
16:88499539 G C 1.881264 -5.3437e-05
16:88501034 C G 0.799192 -1.2294e-05
16:88501386 A C 0.122147 9.2848e-05
16:88501971 A T 0.785858 -1.1551e-05
16:88502208 T A 0.142063 4.3929e-05
16:88504850 C G 0.860663 -1.8430e-05
16:88505786 A C 0.195316 -6.5551e-05
16:88506405 A G 0.037235 1.0421e-04
16:88508045 A G 0.059180 3.7425e-05
16:88515605 A G 0.023551 -4.1426e-05
16:88516940 G A 0.848151 -2.4737e-05
16:88520070 T C 0.098684 -6.4939e-05
16:88531316 C T 0.646512 -1.2589e-05
16:88533895 T C 0.170464 -1.0082e-04
16:88541140 T C 0.661225 -2.2853e-05
16:88545257 C A 0.697866 -2.1799e-05
16:88550554 G A 0.099437 1.4978e-05
16:88551153 C T 0.696993 -2.2609e-05
16:88552370 G A 0.752515 -6.7255e-06
16:88554907 C T 0.424259 4.4191e-05
16:88555216 G T 0.093948 -6.9770e-05
16:88555930 C T 0.042831 3.0609e-05
16:88556007 T C 0.329077 1.0089e-05
16:88559061 A G 0.057109 7.2645e-05
16:88565101 A G 0.075272 -4.4208e-05
16:88573037 A G 0.065259 5.8591e-06
16:88573472 T C 0.408108 -1.4700e-05
16:88575320 A G 0.098918 1.2662e-03
16:88575321 C T 0.125620 -3.7233e-05
16:88581690 G A 0.080861 7.1030e-05
16:88582345 A G 0.035622 1.4435e-05
16:88592348 G A 0.033347 8.2150e-06
16:88595382 T C 1.893098 7.5814e-05
16:88595749 G A 1.863071 1.1138e-04
16:88598489 T C 0.241503 6.7003e-07
16:88599023 G A 0.162391 -7.3708e-06
16:88601360 T C 0.048076 -5.2635e-05
16:88603397 G A 0.050442 6.5382e-06
16:88604157 G C 0.024278 -5.1078e-05
16:88609315 A G 0.613149 2.4013e-05
16:88609891 A G 0.549003 -1.8757e-05
16:88611942 T G 0.197176 -4.2383e-05
16:88612013 A G 0.455710 1.2697e-05
16:88615884 G A 1.735987 4.6986e-05
16:88619156 A G 0.023762 2.8096e-06
16:88619493 T C 0.550678 -2.2726e-05
16:88619676 C A 0.036979 -6.2404e-06
16:88620195 G T 1.186030 5.7114e-05
16:88622842 A G 0.427965 7.2271e-05
16:88623823 C T 0.729882 1.2641e-05
16:88624420 G C 0.096032 -3.7253e-05
16:88624468 C G 0.193132 1.3335e-05
16:88625552 T C 1.806112 6.8827e-05
16:88626846 C T 0.105182 9.1253e-06
16:88627574 A G 0.322183 -2.3476e-06
16:88627626 A G 0.158805 -2.7766e-05
16:88638306 G A 0.261562 4.5343e-06
16:88643633 T C 0.035090 3.5365e-05
16:88644005 G A 1.810201 2.0519e-05
16:88647011 G T 0.034733 4.4849e-05
16:88652880 G T 0.208173 -3.6904e-04
16:88655501 T G 0.375069 4.8127e-05
16:88658230 A T 0.028180 2.3176e-06
16:88664758 C T 0.876522 2.3223e-04
16:88668810 G A 0.171639 -1.0253e-05
16:88669232 G A 0.070040 4.4976e-05
16:88669347 A C 1.784881 -5.4344e-06
16:88670394 C A 0.232026 4.5102e-05
16:88682019 G T 0.055957 3.3033e-05
16:88682317 A G 0.098599 -3.5575e-06
16:88684957 T C 0.312605 -3.1076e-05
16:88685025 A C 0.538233 -1.1377e-05
16:88695930 A G 0.027813 -5.2881e-05
16:88701572 A C 0.056281 -4.1465e-05
16:88702840 A G 0.049193 4.6431e-05
16:88703061 T G 0.921761 1.9531e-05
16:88703759 C T 1.909005 -4.1924e-05
16:88706330 T C 0.210029 8.2588e-05
16:88709343 G A 1.180519 -2.1965e-05
16:88710888 T G 0.982580 1.3394e-05
16:88711819 T G 0.060270 -7.7035e-06
16:88713236 G A 1.335575 4.3860e-05
16:88716342 A G 0.602882 -2.8378e-05
16:88716394 A C 1.146455 1.6706e-05
16:88718275 G C 0.925893 -5.2241e-06
16:88719980 T G 0.266814 3.4136e-05
16:88720784 T C 0.038715 3.1514e-06
16:88722336 A G 0.362375 6.0675e-07
16:88725764 T G 0.052081 3.1696e-05
16:88727733 T C 1.245918 -5.1361e-06
16:88729650 C T 0.347039 -2.1734e-05
16:88729670 T G 0.341726 2.2657e-05
16:88734268 G A 1.271841 -6.8960e-07
16:88738453 T G 0.052685 5.4917e-05
16:88739978 C T 0.408572 1.2436e-04
16:88740084 T C 0.675188 -1.1551e-05
16:88743872 T G 0.597481 2.0687e-05
16:88744470 G T 1.820640 1.0466e-05
16:88746139 T C 0.075509 8.4449e-05
16:88757642 T C 0.447067 7.2401e-06
16:88762506 C A 0.507918 1.0082e-05
16:88765174 G T 0.106711 -7.9385e-05
16:88766940 T C 0.427673 1.3602e-05
16:88766964 T C 0.059118 -1.0002e-05
16:88767935 G A 0.088674 3.1123e-05
16:88769409 T C 0.558299 7.5182e-06
16:88769758 A G 0.051792 -7.0505e-06
16:88770621 C T 1.554374 3.1280e-04
16:88771054 T C 0.056849 -2.3576e-05
16:88773738 T C 0.226849 -4.0572e-05
16:88774921 T C 0.866259 7.2947e-07
16:88776297 C T 1.783278 5.1374e-05
16:88777242 A C 1.527672 7.0032e-05
16:88778510 A G 0.268524 -4.6006e-06
16:88779739 G A 0.670355 2.6012e-05
16:88781040 G A 0.361165 4.8570e-05
16:88781614 C G 0.618981 3.4229e-05
16:88782217 A G 0.200214 -5.0021e-05
16:88783100 C T 0.653545 5.3174e-05
16:88783449 G C 1.111923 -1.4669e-05
16:88783521 C T 1.789104 5.4227e-05
16:88784947 A G 0.021633 -4.0464e-05
16:88787673 A G 0.660689 6.5144e-05
16:88787704 C G 1.757942 7.6792e-05
16:88788060 A G 0.070212 -2.5721e-06
16:88788235 A G 0.022892 1.6068e-05
16:88788544 A G 0.309083 -2.7013e-05
16:88792047 G A 1.764566 7.6883e-05
16:88797926 G A 0.252046 -1.0636e-05
16:88800814 A G 0.289735 -1.4409e-05
16:88802494 A G 0.387296 1.4516e-04
16:88802573 A G 0.290206 -5.2071e-06
16:88802748 T C 0.282624 9.9796e-06
16:88803557 A G 1.269148 -9.5733e-06
16:88803934 C A 0.302923 3.0357e-06
16:88803982 G C 1.346367 -4.1632e-06
16:88806986 T C 0.340632 5.0964e-05
16:88807338 C T 1.071179 -2.1090e-05
16:88807896 A G 0.238300 -8.1487e-06
16:88808743 G A 1.742128 3.2270e-05
16:88810659 C T 0.507980 1.5584e-05
16:88811275 T C 0.146659 -4.7416e-05
16:88812250 C T 0.761690 6.6903e-05
16:88813060 T C 0.367682 -3.9910e-06
16:88816041 C T 0.616245 7.9639e-05
16:88818048 C A 0.607602 2.2329e-05
16:88821729 A G 0.211912 -1.5176e-05
16:88821938 A G 0.123008 -3.8147e-05
16:88830261 T C 0.117311 -9.4655e-05
16:88830766 A G 0.207829 -4.0897e-05
16:88830836 T C 0.328772 9.0937e-06
16:88832019 T C 0.086538 -2.3580e-05
16:88832669 T C 0.064207 8.5451e-06
16:88835914 A G 0.129353 -1.7160e-05
16:88844003 C T 0.107405 3.0134e-05
16:88844433 C T 0.594180 1.1773e-05
16:88845009 T C 0.770551 5.8321e-05
16:88846552 T C 0.459605 2.8469e-05
16:88847437 C T 1.084789 -1.6496e-05
16:88847523 C T 0.471669 5.6894e-05
16:88847651 T C 0.023843 -1.1154e-04
16:88853729 T C 1.108746 1.2720e-04
16:88864568 C T 1.773313 -3.0780e-05
16:88867739 C T 0.138733 8.3826e-05
16:88872229 G A 0.711459 -1.8074e-05
16:88874887 A G 0.106188 2.6139e-05
16:88875671 C T 0.125718 1.2546e-05
16:88877313 C G 0.414379 1.7022e-05
16:88880195 C T 0.478083 -5.0374e-05
16:88884856 T C 0.079086 -9.4746e-06
16:88885556 T C 0.593132 -2.1105e-05
16:88890471 T C 0.676392 -4.0176e-06
16:88891240 A C 0.092540 3.2572e-05
16:88894632 C T 0.753962 -6.3892e-07
16:88895625 A G 0.067057 3.8613e-05
16:88896757 C T 0.050364 -3.8887e-05
16:88898785 T C 0.099447 3.9613e-06
16:88905074 G A 0.592259 -3.4570e-06
16:88905966 A G 0.117230 5.1992e-05
16:88908306 A G 0.053935 -2.5953e-05
16:88910207 T C 0.151431 -2.8506e-05
16:88914738 T C 0.036291 6.3688e-06
16:88916667 A C 0.119937 5.2343e-05
16:88917041 T G 0.067700 2.6627e-05
16:88919005 A G 0.045363 -4.3835e-05
16:88919777 A G 0.162966 3.8441e-05
16:88921493 A C 0.550742 -2.9446e-05
16:88924157 C G 1.553427 -3.1836e-07
16:88924982 C T 0.058450 -3.7655e-05
16:88925647 A C 0.059290 7.1261e-06
16:88926089 T C 0.045028 4.4773e-05
16:88927221 C T 0.691134 -1.1961e-04
16:88931274 T C 0.167552 3.3910e-05
16:88935556 A C 0.041354 -5.1555e-06
16:88937848 C T 0.085539 -7.5308e-05
16:88945936 A G 0.040066 -8.5946e-06
16:88949488 G A 0.050643 -4.8787e-05
16:88952670 A G 0.042377 -2.1586e-05
16:88953787 T C 0.126938 4.4497e-05
16:88955458 G A 0.410208 -3.3402e-05
16:88962880 T C 0.298155 -4.7862e-05
16:88964557 G C 0.181249 1.3421e-05
16:88964934 C T 0.338052 -4.6218e-05
16:88966540 A G 0.062039 -7.4867e-05
16:88969136 A G 0.039494 -3.5579e-05
16:88970881 G A 0.050452 -7.2190e-05
16:88973220 G C 0.050160 -5.9991e-05
16:88973659 T C 0.057197 -1.5543e-05
16:88973937 T C 0.673617 8.4912e-05
16:88978735 C T 0.049131 -7.4166e-05
16:88979992 T C 0.223723 -2.9837e-05
16:88980745 G A 0.046226 -4.4043e-05
16:88984054 T C 0.028741 -1.3309e-05
16:88988524 C T 1.700005 5.2696e-06
16:88990600 A C 0.035246 -1.8289e-06
16:88992050 G T 0.076687 -1.1802e-04
16:88992338 A G 0.738392 2.7440e-03
16:88992686 G A 0.049417 -1.1359e-04
16:88993580 T C 0.049073 -1.0662e-04
16:88994871 A G 0.036090 -3.2881e-05
16:88995512 A G 0.540989 -2.7437e-05
16:89000303 T G 0.776842 4.9323e-05
16:89001840 A G 0.065499 1.1002e-04
16:89008772 T C 0.033691 -6.1272e-05
16:89010452 G A 0.048550 1.7965e-05
16:89019166 G A 1.561531 1.8578e-05
16:89023572 T G 0.557744 1.5189e-04
16:89024450 A G 0.186228 1.0176e-05
16:89027654 T C 0.752125 1.1254e-04
16:89029640 A G 0.057580 5.3216e-05
16:89029902 T C 0.039553 7.0170e-06
16:89030118 C T 0.412639 1.0255e-04
16:89030294 A G 0.027358 8.1779e-05
16:89031990 T C 0.083825 1.7789e-06
16:89032530 C T 1.410919 4.4985e-05
16:89032631 C T 1.549986 2.7992e-05
16:89036713 A G 0.743654 1.6327e-04
16:89036813 A G 0.033675 -7.0638e-05
16:89038037 A G 0.093393 2.3477e-05
16:89038114 C G 0.033480 8.9445e-05
16:89038880 T G 0.332839 -1.0390e-05
16:89042334 G T 1.513845 -1.2344e-04
16:89048291 T C 0.521706 4.6854e-05
16:89048835 A G 0.231915 -4.8621e-06
16:89057170 A G 0.121661 -7.3372e-05
16:89057213 A G 0.100644 -6.2751e-05
16:89058640 A G 1.311488 -1.9205e-05
16:89059879 G A 0.210494 2.4599e-05
16:89062426 G A 0.049644 5.2423e-05
16:89062451 T C 1.830977 2.4603e-05
16:89066988 G A 1.974440 -1.2439e-05
16:89067036 A G 0.112644 2.1220e-05
16:89072328 T C 0.059754 4.2061e-05
16:89076447 A C 0.676093 1.0561e-05
16:89079527 A G 0.674656 1.1646e-05
16:89088055 T G 0.084961 -2.6849e-06
16:89089214 G A 0.349123 6.3253e-06
16:89092585 T C 0.660355 1.7341e-05
16:89094243 C T 0.462890 -1.4917e-05
16:89101485 G T 0.024827 -3.8906e-05
16:89103272 T C 0.088359 -4.5571e-05
16:89105007 A G 0.113751 -3.0377e-05
16:89106321 T C 0.303604 2.8206e-05
16:89111899 A G 0.111229 4.9808e-05
16:89118360 A G 0.247394 2.2020e-05
16:89128940 C A 0.158779 2.3190e-05
16:89132011 C T 0.107360 1.2391e-05
16:89144828 A G 0.208017 -2.9294e-06
16:89148643 T C 0.422022 4.8747e-06
16:89149080 A C 1.543485 -7.1168e-06
16:89151035 C T 0.231753 -6.4536e-05
16:89152800 A C 1.111832 -1.3280e-05
16:89154094 A C 0.031003 4.8794e-05
16:89157884 A G 0.024583 2.2069e-05
16:89160747 C T 0.562197 -2.0942e-06
16:89161373 C T 1.540492 -3.7624e-05
16:89163788 T G 0.096603 -1.9362e-05
16:89164307 T C 0.028705 -6.3581e-06
16:89167828 T C 0.163232 -5.0582e-06
16:89169205 G C 1.583495 -1.0377e-06
16:89177988 A G 0.093757 -9.7569e-05
16:89178531 T C 0.022016 -2.2541e-05
16:89180883 A G 1.504565 5.1171e-05
16:89183772 G A 1.852854 2.2723e-05
16:89185117 C T 0.852633 8.2553e-06
16:89196208 G A 1.603690 4.6312e-05
16:89199522 T C 0.032175 3.9273e-05
16:89199651 A G 0.690404 -1.1841e-05
16:89201395 T C 0.266661 -2.6100e-05
16:89203619 A C 0.092420 -2.3904e-05
16:89219366 T G 0.121897 1.0934e-04
16:89220278 C T 0.020241 2.0839e-06
16:89222751 T C 0.542826 -2.8642e-05
16:89231051 G A 0.429569 -3.2791e-05
16:89234760 G A 0.020409 1.2496e-06
16:89240783 G A 0.081563 -2.6763e-05
16:89242787 T C 0.087720 -3.4415e-05
16:89244774 A G 0.110722 -5.1448e-05
16:89245955 T C 0.078680 7.8213e-06
16:89256695 A G 0.400230 3.0164e-05
16:89260678 G C 0.220961 -1.6012e-04
16:89261482 A C 0.079956 -3.0783e-05
16:89265466 G A 0.697236 -7.3451e-06
16:89273092 A G 0.755689 8.2682e-06
16:89276671 G C 1.844931 -4.6153e-05
16:89277405 A G 0.031039 2.2310e-05
16:89285921 G C 0.107989 7.3877e-05
16:89287238 C T 1.856002 -6.4767e-05
16:89292039 A G 0.028280 -1.0616e-05
16:89293525 A G 0.020143 3.5028e-05
16:89293730 T C 0.081300 -3.5267e-05
16:89294439 T G 1.788004 -4.3017e-05
16:89294511 T C 1.869819 -1.0682e-04
16:89294595 T C 0.199474 -2.2897e-05
16:89296539 T C 0.034256 -2.8835e-05
16:89301987 T C 0.050877 -3.8842e-05
16:89309592 A G 1.787416 -8.2501e-06
16:89309655 A G 0.110631 6.2845e-05
16:89313325 G A 0.053217 -1.1704e-05
16:89313451 A C 0.127396 7.8291e-06
16:89314706 T C 0.326188 3.0717e-05
16:89314960 C T 0.406978 1.2718e-05
16:89315624 G C 0.062705 6.2712e-05
16:89315664 G T 1.383622 1.3293e-04
16:89323925 A G 1.529428 6.9604e-06
16:89329223 A G 0.272916 -1.3011e-04
16:89331127 G A 0.040877 1.8395e-05
16:89332050 C G 0.459521 -1.2705e-06
16:89332294 A G 0.071585 -3.3645e-05
16:89333575 T C 0.029721 -1.3132e-05
16:89336344 T C 0.122495 -2.2065e-05
16:89337526 A G 0.143034 1.0092e-05
16:89338077 A G 0.138912 5.2164e-05
16:89339499 C G 0.107509 -1.3733e-05
16:89342733 A G 0.408546 -1.3339e-06
16:89343038 A G 0.043840 3.3259e-06
16:89344431 G A 1.780285 1.7500e-04
16:89344477 T C 1.318412 3.5374e-05
16:89350038 A G 1.477541 1.1630e-04
16:89350178 A G 1.693624 1.6552e-04
16:89350911 C G 0.034921 -7.7610e-05
16:89355771 C T 0.082958 6.5581e-06
16:89374637 T C 0.116438 3.7639e-05
16:89376945 C T 1.643928 3.9285e-04
16:89379427 G C 1.825956 3.5138e-04
16:89379936 C T 1.906944 6.7167e-05
16:89382880 T C 0.080826 2.7894e-05
16:89383725 C T 1.262614 3.4614e-06
16:89384042 A G 0.037174 -8.5994e-05
16:89385561 T C 1.082121 3.1896e-06
16:89397954 C A 1.183937 5.5354e-05
16:89399744 T C 0.098129 3.7537e-04
16:89405827 C T 1.097658 6.4772e-05
16:89411633 A G 0.030202 3.9076e-05
16:89416783 C T 0.039423 -4.5919e-05
16:89420230 G A 1.891267 6.1869e-05
16:89431603 T C 1.644593 -1.9513e-05
16:89434541 G A 0.302033 7.2277e-06
16:89437560 T C 1.182638 2.2166e-05
16:89444220 C A 0.021019 -7.2208e-05
16:89454991 C T 0.071251 -1.3615e-05
16:89457350 A C 1.067729 1.4517e-06
16:89471731 A C 0.079252 -3.0871e-05
16:89475614 C T 0.064597 -3.8785e-05
16:89480633 C T 0.039339 -9.1014e-05
16:89483663 A G 0.064990 -1.5081e-05
16:89487341 C T 0.101566 -1.0230e-05
16:89489061 T C 0.070718 -1.1059e-04
16:89493234 T C 0.055347 1.0844e-04
16:89507330 T C 0.168257 1.2840e-05
16:89516612 C T 1.378672 2.3477e-05
16:89520152 T C 0.041656 -9.9537e-06
16:89531309 T C 0.072160 -6.0496e-05
16:89540121 A T 0.040637 -1.0944e-04
16:89543154 A C 0.083675 -3.9517e-05
16:89543188 T C 0.758402 4.2287e-05
16:89548929 C T 0.037401 2.8054e-05
16:89549856 G T 0.088314 -5.5041e-05
16:89555314 C T 1.112021 -5.9795e-06
16:89561475 C A 1.383557 3.4152e-05
16:89569215 A G 0.400795 3.5118e-05
16:89572732 A G 0.049037 1.4652e-04
16:89573689 G A 0.831750 -5.5861e-06
16:89588896 G A 1.229971 1.7283e-05
16:89590243 A G 0.828472 -4.0125e-06
16:89603586 G A 0.827673 -5.5957e-06
16:89608702 A G 0.772969 -2.4429e-05
16:89609647 A G 0.062637 2.3500e-05
16:89613123 G A 0.393599 2.5986e-05
16:89615061 A G 0.028118 3.6805e-05
16:89620328 A G 0.392652 2.2482e-05
16:89623393 A G 0.028202 2.6610e-05
16:89628073 A G 0.417589 5.7948e-05
16:89631998 C A 0.336510 2.6473e-06
16:89643464 G C 0.346088 2.0309e-05
16:89644001 C T 0.111083 3.8696e-07
16:89645846 T C 1.715455 4.7136e-06
16:89649675 A G 1.597147 2.9687e-05
16:89653173 C T 0.046580 -1.2430e-05
16:89655221 A G 0.053980 3.2047e-05
16:89656631 G A 1.088330 -1.3807e-05
16:89657828 A G 0.098405 -3.3339e-05
16:89658714 A G 0.167137 5.9282e-06
16:89660343 A G 0.255622 -4.4925e-05
16:89661537 A G 0.060235 4.2319e-05
16:89662422 G A 0.403557 7.4904e-06
16:89664784 A G 0.033759 -2.0040e-05
16:89665905 G C 0.358996 -3.1730e-06
16:89667337 C T 0.544981 -5.6144e-06
16:89672582 G A 1.430400 -2.2072e-05
16:89674320 G T 0.774557 -5.1031e-05
16:89681549 G C 1.033311 -9.2059e-05
16:89683240 G A 0.258394 1.7182e-05
16:89687407 T C 0.203827 7.8754e-07
16:89689786 T C 0.362284 2.5372e-05
16:89691310 A G 0.097233 -5.4706e-07
16:89691769 T C 0.697246 -2.7528e-04
16:89693057 A C 0.205252 1.8377e-05
16:89698793 T C 0.080988 2.7657e-04
16:89702124 G C 0.852873 -7.5814e-05
16:89704365 C G 0.486548 1.2027e-04
16:89704931 T C 0.155793 -1.8029e-04
16:89704953 A G 0.023954 -2.2068e-05
16:89707093 T C 0.256259 1.3799e-05
16:89708224 G T 0.854435 -1.6608e-04
16:89724755 T C 0.048358 -4.5472e-06
16:89725077 T G 0.093799 2.4947e-05
16:89726819 A G 0.072377 -3.2122e-05
16:89727595 T C 1.643769 1.1069e-04
16:89728333 A G 0.045369 1.9881e-05
16:89734831 G A 0.729152 1.2981e-04
16:89735071 T C 0.192509 2.5182e-05
16:89747878 G A 0.227894 2.3515e-05
16:89748736 A G 0.956877 7.7829e-05
16:89751433 A G 0.138217 1.4725e-05
16:89754255 G T 1.777091 1.0095e-05
16:89754444 T G 0.945815 9.3914e-05
16:89755903 G A 1.762856 2.3767e-05
16:89762410 C T 0.300622 -5.3958e-05
16:89762915 T C 0.784446 4.8059e-05
16:89766638 G C 0.050137 -4.4307e-05
16:89772734 C A 0.032798 1.9201e-05
16:89772750 C G 0.031325 -3.6287e-05
16:89777123 T C 0.063393 1.2950e-04
16:89777761 T C 1.156945 5.2417e-05
16:89785888 C T 0.026060 -7.6482e-06
16:89789506 A C 0.077298 -2.1855e-05
16:89789898 C T 0.630481 1.5410e-05
16:89791210 G C 0.538886 7.0510e-05
16:89793731 T C 0.021821 1.9266e-05
16:89795813 C A 0.235291 1.6749e-05
16:89797210 T C 0.035054 -5.9652e-05
16:89804624 C G 0.089356 8.3420e-06
16:89805914 C T 0.180402 -1.5430e-05
16:89805977 A G 0.637699 9.9951e-06
16:89815049 C T 0.096263 -2.3985e-05
16:89815152 A G 0.180227 -1.7877e-05
16:89818089 G A 1.016475 1.9811e-06
16:89818491 C T 0.836271 1.0689e-05
16:89818732 G C 0.206504 1.1631e-05
16:89822580 C G 0.039491 1.3158e-04
16:89824713 C T 0.043100 1.0484e-04
16:89824753 C T 0.653548 -9.3732e-06
16:89826723 A G 1.035194 9.3377e-05
16:89826926 G A 1.217102 6.2996e-05
16:89836323 T C 0.626560 -8.6144e-06
16:89836507 C T 1.918123 6.1772e-05
16:89838086 A C 0.064412 3.3282e-05
16:89839766 C G 0.180519 -1.2361e-05
16:89845566 T C 0.025771 -3.0175e-06
16:89849480 T C 0.776082 5.2758e-05
16:89851033 T C 0.163664 4.0575e-06
16:89856439 A G 0.640721 1.3023e-06
16:89862202 T C 0.350265 8.1660e-05
16:89862434 C T 0.180392 -2.7056e-05
16:89862906 C A 0.377442 -1.9457e-05
16:89866043 C T 0.840734 -1.9224e-05
16:89869564 A G 0.058748 -3.4423e-05
16:89870706 G C 0.041325 -3.3913e-05
16:89876999 G A 0.022743 -1.8856e-04
16:89880844 G A 0.071390 1.0002e-04
16:89898764 C G 1.192905 3.5857e-05
16:89900495 T C 0.180600 -1.8326e-05
16:89905880 C G 0.246690 -4.9019e-05
16:89909401 C T 1.297003 9.9155e-05
16:89909429 G A 0.092040 2.6167e-05
16:89920025 T C 1.076655 6.5945e-04
16:89920497 T C 0.431360 -1.3279e-05
16:89922735 A G 0.077444 6.4145e-05
16:89930414 A G 0.181545 -3.0449e-05
16:89932046 A G 0.209341 1.2169e-04
16:89942390 C T 0.052416 1.3955e-05
16:89944066 G A 0.044457 5.3494e-05
16:89947457 G A 0.205443 -2.8166e-05
16:89961661 A G 0.208358 -2.1671e-05
16:89961957 T C 0.232720 -8.2443e-06
16:89972089 T C 0.061179 2.8273e-05
16:89973004 C G 0.021510 -7.6760e-06
16:89977745 T C 0.176244 3.5713e-05
16:89979052 T C 0.604031 7.2792e-05
16:89980158 G A 0.205764 -2.5174e-05
16:89985844 T G 0.243967 -5.2655e-05
16:89985918 A C 0.026336 2.5224e-05
16:89985940 A G 0.196180 -1.4648e-05
16:89986117 T C 0.209364 5.0648e-06
16:89986144 T C 0.178844 2.4901e-05
16:89986154 A G 0.097551 -6.6024e-06
16:89998052 C T 0.154261 9.2284e-05
16:89998794 A G 0.580094 2.3986e-05
16:90005760 A G 0.033727 5.3621e-05
16:90008928 A C 0.129483 -1.2775e-04
16:90009063 C T 0.219335 5.2957e-05
16:90013255 T C 0.304724 -1.2275e-05
16:90018625 C A 0.231507 2.0803e-05
16:90019789 T C 0.025408 2.8320e-05
16:90024202 A G 0.344559 -2.8043e-05
16:90024866 T C 0.125211 -1.0878e-04
16:90024900 G A 0.125478 -9.7110e-05
16:90025640 C G 0.141161 -1.4273e-04
16:90026979 C T 0.285785 2.2330e-05
16:90027626 T A 0.692442 -2.0214e-05
16:90029402 T G 0.228365 3.5184e-05
16:90030474 A G 0.021815 -5.5479e-05
16:90031256 T C 0.049202 1.2130e-05
16:90032048 C T 0.257680 -1.7648e-06
16:90032149 C T 0.091933 2.4472e-06
16:90032455 T C 0.067258 -5.0997e-06
16:90037828 A G 1.404206 1.6111e-05
16:90040516 T C 0.100385 1.4807e-04
16:90042303 T C 0.266739 2.5434e-05
16:90048327 A G 0.125023 -8.1397e-05
16:90048395 T C 0.185803 -5.7630e-06
16:90050689 T G 1.210851 1.2818e-05
16:90050880 C A 1.065616 5.0954e-06
16:90058097 T C 0.146763 1.6133e-05
16:90066936 C A 1.283565 1.1825e-05
16:90067079 C T 0.225018 5.0724e-05
16:90067136 C G 0.194963 -9.8758e-08
16:90067184 A G 0.194524 -1.9352e-06
16:90074187 T C 0.048787 -3.1544e-05
16:90078724 T C 0.180243 -1.0597e-05
16:90079534 G A 1.713627 -6.4773e-06
16:90080852 T C 0.505581 -7.2364e-05
16:90084561 T C 0.589513 4.5294e-05
16:90093075 A G 0.209630 -4.7585e-06
16:90095484 T C 0.182638 -1.9562e-05
16:90103117 A G 0.974057 -2.0456e-05
16:90103659 A G 0.129726 -6.6349e-05
16:90105004 G T 0.983930 -3.0862e-05
16:90105726 A G 0.848245 -1.0368e-09
16:90107716 T C 1.119509 1.7060e-05
16:90109711 G A 1.547244 -1.3889e-04
16:90110950 T C 0.346640 -4.3054e-06
16:90111833 T C 0.266749 -3.8009e-05
16:90115731 A G 1.393564 9.0932e-05
16:90123551 T C 0.021266 1.0703e-05
16:90124273 T G 1.650975 4.3155e-06
16:90124871 T G 0.125458 -3.4718e-05
16:90130136 T C 0.280121 -2.6878e-05
16:90141355 C A 1.354125 -3.7415e-05
16:90146288 C T 0.160058 7.4008e-06
16:90149733 G A 1.823042 -2.9364e-06
16:90158005 T C 0.157568 1.2936e-05
16:90162733 A G 0.134157 -7.7152e-06
16:90170095 A G 0.139600 6.5331e-05
17:6157 G A 1.488590 -3.3320e-06
17:8547 C T 1.817907 3.1154e-05
17:10583 G A 1.521278 3.5192e-05
17:13905 A G 1.593674 6.6677e-07
17:14008 C G 1.724799 2.5344e-05
17:24036 A G 0.114276 6.1470e-04
17:27151 G A 1.835210 -1.5752e-05
17:32579 C T 1.352885 8.4932e-05
17:38924 C T 1.208851 3.0489e-05
17:43474 C T 1.584657 4.3562e-05
17:49783 T G 0.144848 3.0760e-05
17:49864 T C 0.246255 -1.5598e-05
17:53206 A G 0.975589 9.2256e-05
17:57029 T C 0.036693 3.4464e-05
17:58980 T C 1.604239 1.4669e-04
17:60225 T C 0.144222 1.7904e-05
17:60733 C A 0.086509 -7.6420e-06
17:61665 A G 0.043610 2.1606e-06
17:65351 T C 1.879985 -3.7167e-05
17:68686 C G 0.520849 2.9605e-06
17:68714 C G 0.596816 1.1507e-05
17:72213 T C 0.098713 9.2933e-05
17:78382 T C 1.054032 -3.6653e-05
17:80061 T C 0.088061 -1.8308e-05
17:80594 G A 1.152956 3.1901e-05
17:81593 G A 0.020796 -5.6213e-05
17:81659 A G 0.112125 2.4479e-05
17:81921 A G 0.464616 3.5928e-05
17:83285 G A 1.693082 -5.0693e-05
17:84806 C T 0.284756 -8.5929e-06
17:86802 C T 0.559642 1.6151e-05
17:88758 C G 0.699800 4.4683e-05
17:89183 A G 0.079086 -1.7928e-04
17:90429 C T 1.206229 -2.3667e-05
17:95332 T G 0.155770 8.3667e-05
17:95867 A G 0.291764 -1.4066e-04
17:96613 A G 0.458845 4.5595e-05
17:100893 A G 0.757838 1.3926e-05
17:102171 T C 0.057596 -3.0697e-07
17:107843 A G 0.119642 2.6931e-05
17:110522 A G 0.286850 2.5384e-05
17:110579 G A 1.777114 -4.4202e-05
17:110643 T C 1.190152 1.5602e-05
17:111030 T C 0.819942 -2.5292e-05
17:111250 T C 0.042406 6.0769e-05
17:112579 A G 0.326120 4.8505e-05
17:113034 T C 0.216118 -1.6374e-04
17:113264 C G 1.286408 -6.3674e-06
17:113390 T C 0.167715 -2.6753e-04
17:113738 A G 0.030695 2.9059e-05
17:113794 T G 0.670689 2.0970e-03
17:114669 A C 0.949678 3.7924e-05
17:115870 C G 0.176423 -2.8613e-04
17:115933 T G 0.269472 5.8500e-05
17:123470 A C 1.075022 -5.1408e-05
17:123731 C T 1.009676 5.9223e-05
17:123961 A G 0.070011 2.9603e-05
17:130133 A G 0.599017 -1.1440e-04
17:131297 A G 1.373670 6.3082e-05
17:132008 T C 0.171655 -6.4774e-05
17:132528 T C 0.073062 4.3916e-05
17:133497 C G 0.166173 -1.2835e-04
17:134707 T C 0.062955 6.7073e-05
17:136167 A G 0.472604 -1.1857e-05
17:136397 G A 1.141966 3.1729e-05
17:139853 T A 1.449748 1.3942e-05
17:140032 C T 0.691335 -4.1759e-05
17:143496 C A 0.536750 -1.9452e-05
17:143886 T C 0.156588 -2.3139e-05
17:143945 T G 1.181194 -8.5609e-05
17:146401 T C 0.054090 2.0152e-05
17:147237 A G 0.033594 -1.8251e-05
17:148082 C G 0.413824 2.3981e-05
17:149666 A G 1.189666 -7.8624e-05
17:150794 C T 0.544488 3.3216e-09
17:150830 G A 0.223256 1.5411e-05
17:151775 G A 0.128996 8.1105e-06
17:152666 C G 0.525880 5.6616e-05
17:154244 G A 0.472130 -5.2331e-04
17:154378 A C 0.207731 4.1634e-06
17:156278 C T 0.026109 4.3121e-05
17:156313 A G 0.284344 -5.6953e-05
17:156532 T C 0.475600 -1.7706e-05
17:157419 G A 0.941385 -4.9862e-05
17:159851 T C 1.216706 -7.3395e-05
17:161022 A G 0.056979 1.3911e-04
17:163525 T G 0.189296 -3.2229e-05
17:167377 A G 0.162813 -5.8408e-05
17:167609 C A 0.221081 -2.2557e-05
17:169399 C T 0.253269 -4.4088e-05
17:171098 G T 0.245168 -3.0863e-05
17:172591 A G 0.043032 6.1508e-05
17:173297 A G 0.577023 2.7207e-05
17:177689 G A 0.209497 -1.2920e-05
17:179777 G C 0.203239 -5.4523e-05
17:180361 G A 0.671504 1.3186e-05
17:181674 C T 0.086850 -4.4211e-06
17:181985 A G 0.051598 -4.2475e-05
17:182119 C T 0.217261 -4.1804e-05
17:183725 C T 0.060952 1.3688e-04
17:185090 A G 0.030987 1.6631e-04
17:185338 A C 1.579289 -2.9554e-05
17:185442 G A 0.525922 -6.4961e-06
17:186183 G C 0.052919 -7.8523e-05
17:187283 T C 0.105065 -6.8234e-05
17:188593 T C 0.506328 -1.0415e-06
17:192138 A G 0.847102 4.2666e-07
17:193595 T C 0.629111 1.1233e-05
17:193698 T C 0.053847 -3.6392e-05
17:198072 C A 0.569681 4.0247e-06
17:202729 T C 0.364401 -5.6292e-05
17:204678 A G 0.035139 -4.8804e-05
17:204759 A G 1.410854 5.3592e-06
17:204930 C T 0.878901 -1.7890e-05
17:208004 C T 0.219426 2.6506e-05
17:208336 G A 1.115523 -5.4197e-07
17:208848 C T 0.349308 -4.3949e-05
17:211004 G A 1.167753 -5.2551e-05
17:214848 C T 0.859079 -2.7777e-05
17:215641 C T 1.177137 -4.9399e-05
17:218636 T C 0.099073 1.1931e-05
17:229242 G T 0.084419 -1.6169e-06
17:236444 A G 1.116944 -1.4760e-05
17:239700 T C 0.138126 -5.4206e-05
17:248856 T C 1.567536 2.3117e-06
17:259248 T C 0.077781 5.5129e-05
17:259648 A G 0.479858 9.8342e-06
17:260299 A G 0.187608 -2.5955e-05
17:260631 T C 0.340103 4.8538e-05
17:262131 G A 0.036677 -2.1423e-07
17:265503 T G 0.138250 -8.7178e-05
17:269511 G A 0.341807 5.6858e-05
17:269598 A G 0.042607 4.1653e-05
17:270933 C T 0.567974 8.4500e-06
17:272529 A G 0.054727 -4.6293e-05
17:283566 A C 0.275503 -1.4085e-05
17:284614 T C 0.036330 2.4713e-04
17:288186 C G 0.803687 7.3066e-05
17:290552 G A 0.693465 5.5808e-05
17:293274 G A 0.071316 -4.6806e-06
17:296442 C T 0.509904 5.2392e-06
17:397752 T C 0.070063 4.2841e-06
17:398409 G C 0.190259 -1.2228e-04
17:399878 T C 0.646658 1.7254e-04
17:400799 A G 0.215580 1.9566e-05
17:400933 C T 0.898720 1.8498e-04
17:402800 C T 0.125406 -1.0822e-05
17:414540 A C 0.020396 3.4200e-05
17:420165 C T 0.072747 -5.0479e-05
17:426116 C T 1.712647 1.7883e-05
17:428313 G T 0.086155 -5.2985e-06
17:428594 A G 0.257576 2.1937e-04
17:436900 C T 0.859001 2.8783e-04
17:446493 C T 0.144624 2.0832e-04
17:446880 C T 0.164180 -1.6143e-05
17:446919 G A 0.101024 -7.2701e-05
17:451427 G A 0.355835 5.7337e-05
17:452403 G A 1.669258 6.1317e-05
17:455232 T C 0.044691 -5.2486e-06
17:455383 G C 0.425755 -9.3781e-06
17:455814 A G 1.107421 -3.7831e-05
17:455940 C T 0.070832 -5.2643e-05
17:465775 A G 0.447317 1.7910e-05
17:466471 C G 0.581528 1.9997e-06
17:472045 C T 0.451721 1.8488e-05
17:472610 C T 0.832113 1.1249e-04
17:487437 A G 1.771583 2.5369e-05
17:491009 G A 1.041714 -2.7157e-06
17:503888 C A 0.103020 2.8613e-05
17:505250 G A 1.914361 1.4213e-05
17:507038 A G 0.407206 6.1719e-06
17:513842 G A 0.023162 3.2614e-06
17:514849 A G 0.021727 1.0184e-05
17:518400 C T 0.048160 -2.9837e-06
17:518864 G T 0.099911 -6.8179e-05
17:533588 A G 0.156500 -5.6116e-05
17:544388 A G 0.033658 9.2147e-05
17:554912 A G 0.950126 4.4794e-05
17:558860 T C 0.071978 3.8164e-05
17:567702 C A 0.070537 3.0097e-05
17:567895 A G 0.151470 3.0501e-05
17:568046 C T 0.311469 2.3649e-05
17:570430 T C 0.062260 7.2079e-05
17:573298 A G 1.048479 3.3351e-05
17:579370 C T 0.056758 1.5658e-05
17:582832 C T 0.048365 -2.1279e-06
17:585475 G T 0.200587 -4.3153e-04
17:587190 T C 0.027414 -8.5158e-05
17:600954 C T 0.226394 -4.0545e-05
17:612418 A G 0.053912 -1.2347e-05
17:612507 G T 0.082030 -1.8249e-05
17:617869 A G 0.480001 3.6438e-05
17:618965 C T 0.708927 4.3046e-05
17:619162 G A 0.763654 2.5655e-05
17:631380 T C 0.020938 2.2598e-05
17:632225 T C 0.086714 -1.4363e-05
17:635080 C A 0.990068 3.0906e-05
17:636947 G T 0.576819 -1.5572e-06
17:640548 A G 0.193817 -1.4018e-04
17:641023 T C 0.084107 1.9252e-05
17:642382 T C 0.076697 3.7474e-05
17:644986 C A 0.523637 -2.9465e-05
17:645019 T C 0.040475 3.9958e-05
17:648664 T G 0.064545 1.1027e-05
17:648916 C T 0.092290 3.7846e-05
17:649232 T C 0.255574 1.8202e-05
17:649505 A T 0.516643 -1.8934e-05
17:649547 C G 1.099515 7.5907e-05
17:649935 C G 1.630955 5.4726e-05
17:650206 T C 0.155092 6.0699e-05
17:650518 A G 0.349629 4.8090e-05
17:656304 C A 1.953277 4.8548e-05
17:657815 A G 0.032672 8.9789e-06
17:663472 A C 0.072244 -1.9948e-04
17:672284 A G 0.231487 1.2581e-04
17:677226 T C 0.157377 4.2104e-05
17:685640 T G 0.405076 6.7869e-05
17:685752 A G 0.535108 -4.0524e-05
17:692520 T C 1.647047 6.2478e-05
17:693616 C G 0.047599 2.9852e-05
17:695061 A G 0.032597 -9.8635e-07
17:697050 G A 0.043123 7.4642e-05
17:697903 T C 0.197683 -2.0378e-04
17:698814 A G 0.531070 -3.1967e-05
17:700337 A G 0.106652 1.3291e-05
17:700596 A G 0.055165 9.5289e-06
17:702206 A G 0.063065 -2.5584e-05
17:702404 C A 0.610711 3.5728e-05
17:703708 C T 1.098200 8.9043e-06
17:703956 A G 0.272364 1.3851e-05
17:704201 T C 0.049420 4.7535e-05
17:707174 G C 0.273685 -5.3994e-05
17:707329 C T 0.321118 -6.3754e-06
17:708223 A G 0.425518 3.5823e-06
17:708793 G A 1.156358 -1.1453e-05
17:709118 G A 0.354358 2.0211e-05
17:709886 G A 0.235012 -3.6217e-05
17:709906 T C 0.206862 -1.2756e-05
17:710142 A G 0.349571 4.5688e-05
17:710375 A G 0.058810 1.2300e-05
17:710439 A G 0.022500 6.5357e-07
17:710735 G A 0.289781 8.9567e-05
17:712453 G A 0.185199 -2.4830e-05
17:712967 G A 0.706818 2.8401e-05
17:714407 C A 0.169779 1.6071e-05
17:717945 G A 0.077035 8.5780e-05
17:719564 T C 0.066626 1.6954e-05
17:720506 C T 0.141596 -1.2813e-04
17:723221 A G 1.191084 -1.7977e-05
17:725727 A G 0.118236 3.2114e-05
17:726016 G A 0.115883 -1.1761e-04
17:727194 A G 0.353076 -7.3928e-05
17:727844 A G 0.839128 2.5101e-05
17:728604 C T 0.219231 -6.5648e-05
17:729802 T C 0.094782 9.8846e-05
17:735983 G A 0.605872 -1.1195e-05
17:736927 T C 0.068190 -9.9290e-05
17:737654 T C 0.087716 1.4241e-04
17:738187 G A 0.034791 -5.2875e-05
17:738801 T C 0.217670 -3.2656e-04
17:738853 T C 0.613473 -1.1570e-04
17:742047 G A 0.057563 -7.7984e-05
17:743406 C T 0.057537 -8.2551e-05
17:743921 T C 0.387179 1.1878e-05
17:743960 T C 0.057524 -1.0350e-04
17:744449 C T 0.074487 -2.7241e-05
17:745651 A G 0.087132 5.4122e-06
17:746881 G A 0.583473 -4.3391e-05
17:751753 A G 0.064870 8.5721e-05
17:754486 T C 0.056564 -6.3838e-05
17:755097 A G 0.361165 -3.5962e-05
17:755144 G A 0.108908 1.1993e-05
17:758766 A G 0.363313 2.6560e-08
17:759038 C T 0.387497 -1.7200e-06
17:759160 C T 0.218848 1.2293e-05
17:772031 T C 0.126825 -3.6431e-05
17:773313 A G 0.180146 -1.0553e-05
17:773498 T C 0.139116 -1.6236e-04
17:774611 T C 0.064324 1.0147e-05
17:777057 A G 0.557815 2.0230e-05
17:779725 A C 0.213389 2.1821e-05
17:781407 T C 0.194128 1.6318e-05
17:781533 C T 0.480793 6.1042e-06
17:781948 A G 0.081563 -1.3606e-05
17:782116 A G 0.167111 -5.5569e-06
17:782899 T G 1.739668 4.9566e-06
17:782998 C T 0.448677 1.4657e-05
17:784417 G A 0.152391 3.7542e-05
17:786704 T C 0.340625 1.8587e-05
17:788242 T C 0.052549 6.3286e-05
17:788291 A G 0.936481 -4.4968e-06
17:790531 C A 0.235823 -2.8783e-05
17:790568 A G 0.097278 9.8265e-06
17:790745 T C 0.095733 -3.3507e-05
17:792332 A C 1.947493 1.2111e-05
17:793371 T C 0.383969 -3.4909e-05
17:794038 T C 0.050897 2.5630e-04
17:799124 C A 0.875340 1.8744e-05
17:800125 T C 0.313319 3.5565e-05
17:800593 C T 0.045703 1.0385e-04
17:803562 T C 1.624515 3.0996e-05
17:804010 G A 1.236398 -2.6341e-05
17:810559 A G 1.137931 1.3212e-05
17:811159 A G 0.714620 -6.9719e-08
17:811874 T G 0.020468 2.4479e-05
17:812461 T C 0.099213 -5.5590e-05
17:816741 C A 0.253782 -3.3471e-05
17:818076 C T 0.508187 -4.1657e-05
17:818476 C T 0.055350 -1.4587e-05
17:818521 G A 1.513374 3.7273e-05
17:819791 C T 0.148253 -6.2603e-05
17:820324 T C 0.583379 5.9750e-05
17:820392 G A 1.552804 -1.4855e-05
17:821261 G A 0.022165 -3.4484e-05
17:822090 A G 0.059141 -2.3066e-06
17:822732 G C 0.646229 -6.3826e-05
17:822781 T C 0.128509 -1.4274e-04
17:826507 G A 0.141294 -1.3296e-04
17:827031 A G 0.857865 5.3739e-05
17:827139 A G 1.112384 2.8337e-05
17:827809 C A 0.109635 1.8613e-05
17:828076 A G 0.190104 -5.8324e-05
17:831667 T C 0.834054 -4.3117e-06
17:832367 A T 1.743397 -7.3630e-05
17:833790 T G 0.720502 8.2458e-06
17:834348 G C 0.363696 -4.0771e-05
17:835856 T C 0.061767 4.4902e-05
17:836982 A G 0.162333 -1.0688e-04
17:839381 C T 0.484416 -5.3506e-06
17:839620 A G 0.037362 -2.3020e-05
17:839964 C T 0.110589 5.0327e-05
17:840805 T G 0.623717 -3.6443e-05
17:840897 G C 0.431912 2.0281e-05
17:847585 C T 0.090858 -4.5142e-05
17:848239 A G 0.020961 -7.6803e-05
17:848269 T C 1.615667 -3.9358e-05
17:849832 C T 0.847476 -1.2294e-05
17:850055 T C 1.437190 -8.0145e-06
17:851888 G A 1.343537 -1.5559e-06
17:854643 T C 0.078284 2.2534e-05
17:855088 T C 0.041513 -1.2601e-04
17:855330 C T 0.084299 4.3669e-05
17:856865 C T 0.137188 -7.8294e-05
17:859581 T C 0.033473 -8.2947e-05
17:861277 A G 0.089005 -5.6366e-05
17:861533 C A 0.208381 3.4500e-05
17:862260 A G 0.244973 -4.2388e-06
17:865499 T C 0.028189 -9.9609e-05
17:868895 G A 0.035830 -1.0270e-04
17:873571 C T 0.322362 1.7466e-05
17:874596 C T 0.191146 2.4212e-05
17:881476 G A 0.154728 -1.4735e-04
17:884901 T C 0.215800 1.0670e-05
17:890022 T C 0.026550 -1.9743e-05
17:890238 A G 0.085795 1.1346e-04
17:890286 C T 1.029562 2.3351e-05
17:902802 A G 0.074260 1.1639e-06
17:907315 T C 1.552872 -6.1331e-05
17:908352 T C 0.146653 1.2305e-05
17:908763 T C 0.495951 -6.3751e-05
17:910714 T C 0.053704 -1.1925e-05
17:910857 G A 1.046625 6.7158e-06
17:911294 C T 0.991246 1.1151e-05
17:912914 A G 0.451429 -8.4051e-05
17:914623 A C 0.718035 -1.0557e-04
17:914803 T C 0.075863 -1.9482e-05
17:914873 A G 0.069891 -3.3573e-05
17:916466 T C 0.793885 -1.7744e-05
17:916743 A G 0.085750 1.3679e-05
17:920116 A C 0.129213 3.0866e-04
17:923916 G A 0.406657 4.4154e-04
17:926121 A G 0.624067 3.2831e-04
17:927474 A G 0.040731 -1.7309e-04
17:927664 A G 0.391068 2.6380e-05
17:930876 A G 0.022620 -4.8175e-05
17:931002 C A 1.285707 -2.8912e-05
17:931993 G C 1.301482 2.7046e-05
17:932523 T C 1.164040 6.1178e-05
17:936300 C T 1.033590 -4.8145e-06
17:937582 G A 0.632117 -2.6441e-05
17:937871 G A 1.901832 2.2134e-05
17:938221 A C 0.077531 5.3760e-05
17:941214 T C 0.638803 -1.1268e-05
17:941404 A G 0.024395 -3.8532e-05
17:943593 C T 0.035103 -1.8544e-05
17:947523 A G 0.425515 8.7660e-06
17:948060 G A 1.161648 -5.2412e-06
17:948954 C T 0.736409 -9.7997e-06
17:950479 C T 0.459670 -7.7811e-06
17:951002 T C 0.689592 4.8707e-06
17:953660 A G 0.084123 8.2514e-05
17:957551 C T 0.181674 3.0890e-05
17:958750 T C 1.778968 6.8175e-05
17:959286 C T 0.131008 -6.5086e-05
17:960178 A C 0.329882 2.3086e-05
17:961900 A G 1.303517 -5.4611e-06
17:962146 T C 0.027810 4.5535e-05
17:971021 G A 0.471767 5.9133e-05
17:978653 C T 0.769188 1.4516e-05
17:981239 A G 1.001240 6.1623e-06
17:981569 T C 0.038943 -3.3580e-06
17:982040 G A 0.090758 -3.1273e-05
17:985868 T G 0.715984 2.3862e-06
17:985920 T C 0.031734 -7.8715e-06
17:986021 A G 0.047050 -2.1857e-05
17:990495 A C 0.080835 -9.1734e-05
17:990939 G A 1.041925 1.4930e-05
17:990979 G T 0.610471 -1.4843e-05
17:992766 A G 0.025645 -5.1711e-05
17:997035 A G 0.778120 -1.2879e-04
17:997552 T C 0.544929 -5.8635e-06
17:998548 C A 0.099865 -4.8347e-05
17:998784 G A 0.242464 4.4628e-05
17:1004057 A C 0.079686 -3.4532e-05
17:1004650 T C 0.058466 -4.3275e-05
17:1006337 C G 0.139866 3.4468e-05
17:1007540 G A 1.284020 -3.9157e-05
17:1009156 C T 0.472199 4.1299e-05
17:1012214 A G 0.038819 -1.5902e-05
17:1014897 A G 0.998160 -2.8224e-05
17:1017389 A C 1.224840 -3.0735e-05
17:1018579 A C 0.068261 -1.2036e-05
17:1018857 C T 0.225138 7.0090e-05
17:1019684 C T 1.518080 3.0837e-05
17:1023155 A G 1.513842 3.6295e-05
17:1024001 A G 0.317574 8.9223e-06
17:1031642 T C 0.054000 -7.1008e-06
17:1037132 A G 0.027443 1.9992e-05
17:1037159 C T 0.996177 -2.3727e-05
17:1038188 G A 1.204158 9.1061e-06
17:1040957 T G 0.020731 4.5560e-05
17:1040958 G T 0.076334 7.4714e-05
17:1042959 T C 1.767215 3.4261e-05
17:1044916 C T 0.827735 8.1034e-05
17:1048361 T C 0.046603 -8.9364e-06
17:1057488 T C 0.294218 4.4918e-05
17:1058843 G A 1.752657 2.8639e-05
17:1058861 G C 0.857641 -2.8816e-05
17:1060183 T C 0.189448 7.3670e-05
17:1061023 A G 0.034869 1.3312e-04
17:1061290 T C 0.037719 3.6413e-05
17:1061694 T C 0.028404 -6.5023e-06
17:1062130 A C 0.052208 -6.8344e-06
17:1064186 T G 0.072705 1.1987e-04
17:1065480 T C 0.092101 1.5308e-05
17:1065502 T C 1.679203 -3.8936e-05
17:1065676 T C 0.047667 8.8671e-05
17:1069782 A G 0.096788 7.8948e-05
17:1071061 G T 0.684614 2.5429e-05
17:1071624 C T 1.054925 -2.6200e-05
17:1074479 A G 0.025310 2.3648e-05
17:1075585 T C 0.085691 -3.9855e-05
17:1076920 A G 0.041513 -1.1337e-05
17:1078271 T G 0.778958 5.3598e-06
17:1079582 C T 0.085565 6.1920e-05
17:1081522 T C 1.112952 -4.7134e-06
17:1084331 C T 1.762706 -7.0166e-05
17:1086064 T A 0.034418 1.9599e-05
17:1088582 G A 0.068278 3.1016e-05
17:1089430 T C 0.118610 -4.2857e-05
17:1091895 T G 0.844353 2.9442e-06
17:1093292 A G 1.406553 -3.4941e-05
17:1094361 G A 1.475918 -3.5297e-05
17:1095353 T G 0.151242 1.6767e-05
17:1096884 T C 0.105562 -4.9711e-05
17:1097384 G A 1.382518 1.0767e-05
17:1098724 C T 0.610386 4.0516e-05
17:1100767 T C 0.047615 -1.3165e-04
17:1101112 A G 0.035703 -1.8323e-05
17:1104697 A G 0.024028 4.6449e-05
17:1104720 T C 0.330463 -2.7100e-05
17:1106115 A G 0.031795 -2.4933e-05
17:1107919 A C 0.049852 -1.2783e-04
17:1121422 T C 0.113549 -6.0150e-05
17:1124701 A G 0.555634 -6.9450e-06
17:1125144 A G 1.121735 -5.2349e-06
17:1129572 T C 0.035956 -5.7016e-05
17:1131254 C T 0.707311 2.8861e-05
17:1135319 T C 0.200636 -4.1067e-05
17:1136271 T G 0.386494 2.3656e-05
17:1137522 T C 0.388237 -5.6314e-05
17:1137707 A G 0.253000 2.0646e-05
17:1139746 G T 0.142482 -4.2115e-05
17:1141032 G A 0.975540 -3.4209e-05
17:1148052 A G 0.169221 -2.4578e-05
17:1148810 G A 0.432990 -2.4812e-06
17:1152909 T C 0.136062 -8.6617e-06
17:1155524 T G 0.332534 1.1640e-05
17:1159586 A G 0.276321 2.4336e-06
17:1162198 T C 0.143540 3.2069e-05
17:1162598 C G 0.077440 1.0529e-05
17:1162674 A C 1.484977 -3.0467e-05
17:1163844 G A 0.057813 2.7080e-05
17:1164297 G C 0.242039 1.9560e-05
17:1165320 A C 0.624165 -2.3272e-05
17:1167734 A G 0.049342 3.8763e-05
17:1168676 T C 0.701388 -2.8375e-05
17:1177002 A G 0.457833 8.9422e-06
17:1180630 G T 0.074237 1.7428e-05
17:1182638 G A 1.393216 4.4558e-05
17:1183338 T C 0.169565 -3.2233e-05
17:1183354 C T 1.465253 3.6897e-05
17:1183464 G A 1.512394 1.5260e-04
17:1183981 A C 0.321456 1.6752e-04
17:1186281 A G 0.191444 1.5540e-05
17:1191257 C A 0.065175 -3.5225e-05
17:1191526 A C 0.318103 7.2443e-05
17:1193163 T C 0.409088 -1.2282e-05
17:1197557 A G 0.834382 -2.0636e-05
17:1203681 T C 0.583878 6.6642e-05
17:1204291 A G 0.772138 1.0141e-05
17:1204412 T C 0.521654 5.9916e-05
17:1207055 G A 0.279122 -5.5432e-06
17:1207083 A G 0.168110 1.2931e-05
17:1207515 T C 0.315429 9.2773e-05
17:1209162 G A 1.397059 3.0992e-05
17:1209363 G A 0.382450 -5.0041e-06
17:1210305 G C 1.251812 1.3448e-03
17:1210412 T C 1.307405 1.0716e-04
17:1211121 T C 0.081657 3.6151e-05
17:1218354 G A 0.677473 -6.2882e-05
17:1219490 A G 0.158097 2.4891e-05
17:1219685 G A 0.274785 -3.2573e-05
17:1220321 T G 0.375806 -6.6189e-05
17:1223254 T C 1.415326 -1.6619e-05
17:1225940 G T 1.162927 5.0358e-06
17:1233340 T C 0.027566 -1.7578e-04
17:1234046 G C 1.159496 1.3476e-05
17:1235727 A G 0.306584 -5.1736e-05
17:1235766 A C 0.279823 -1.4459e-04
17:1243440 C T 0.601970 7.2875e-04
17:1243589 G A 0.765481 4.8891e-05
17:1255502 C G 0.583236 3.0913e-04
17:1263759 C T 0.034405 -2.2974e-05
17:1267857 A G 0.752070 5.0191e-05
17:1270427 T C 1.286564 2.3236e-05
17:1270562 G A 0.439718 -1.8492e-06
17:1271021 G A 0.020507 -1.2127e-04
17:1272933 T C 0.088629 -9.0444e-05
17:1278035 G T 0.046762 2.2897e-04
17:1278627 A G 0.171480 -3.2603e-05
17:1278919 A G 1.956179 -1.5000e-04
17:1281864 G A 0.305033 -6.9202e-05
17:1281931 A G 0.020938 -1.3346e-04
17:1289066 C T 0.037505 -2.0395e-05
17:1292161 C T 0.069261 -2.2909e-05
17:1307664 G A 1.298064 3.7082e-05
17:1308877 G A 0.028699 2.2255e-05
17:1312046 T G 0.235781 -1.0001e-04
17:1314588 G T 0.131541 4.6597e-05
17:1314676 G T 0.233574 1.1308e-04
17:1314893 G T 0.033243 -7.2966e-06
17:1321548 G T 1.267060 2.2726e-04
17:1324417 C T 0.204408 -1.7971e-05
17:1326656 G T 0.041439 -7.1567e-05
17:1331384 G A 1.427693 4.8783e-05
17:1333995 G A 0.172901 -7.7798e-05
17:1355551 C T 1.245846 1.6696e-04
17:1356602 T C 0.809539 2.9736e-04
17:1359890 T C 0.035518 -4.0011e-06
17:1364598 C G 1.820708 3.9183e-04
17:1366223 T C 0.094795 -3.9902e-05
17:1369338 C T 0.209455 -2.2515e-05
17:1371376 T C 0.068401 -7.5827e-06
17:1372839 T C 0.021753 3.8177e-05
17:1373518 C T 1.470988 6.9417e-05
17:1374849 A C 0.175887 -1.0533e-04
17:1375960 T C 0.123887 2.7449e-04
17:1378168 T C 0.085334 -4.4013e-06
17:1380104 G A 0.676496 -9.2383e-05
17:1381176 C A 0.027349 -2.4958e-05
17:1381891 C G 0.081806 2.2589e-04
17:1387472 T C 0.299765 -6.8634e-05
17:1391797 T C 1.042649 2.1239e-05
17:1393983 A G 0.155433 1.1908e-05
17:1394153 T C 0.218916 -1.8945e-05
17:1398306 A C 0.209809 9.7524e-06
17:1398412 A G 0.113962 1.4555e-05
17:1398928 A G 0.156945 -1.4225e-05
17:1403226 T A 0.475133 1.3825e-04
17:1411552 C T 0.038475 -3.1808e-05
17:1426233 C T 0.255762 6.3723e-05
17:1429408 T C 0.125374 1.2152e-04
17:1431191 A G 0.132391 -4.6494e-05
17:1443351 C G 1.031000 2.1002e-05
17:1447756 T C 0.616956 -9.6994e-06
17:1456318 A G 0.221412 -4.9231e-06
17:1456507 A G 0.123871 -7.8642e-06
17:1457561 A G 0.092374 -6.3456e-05
17:1459675 A G 0.068946 -3.2619e-05
17:1462142 T C 0.131829 -2.0056e-05
17:1462712 G A 0.589799 2.1760e-05
17:1463808 C T 0.087311 -2.7733e-06
17:1469264 T C 0.073623 -5.3154e-05
17:1471538 T C 0.057031 9.2814e-05
17:1471611 T C 0.488616 -6.1863e-05
17:1475033 A C 0.645639 -4.1199e-05
17:1477522 T G 0.123491 -2.4237e-05
17:1478234 A C 0.071481 6.5955e-05
17:1485782 T C 0.051494 -1.5234e-05
17:1487488 G A 0.391804 -4.7082e-05
17:1487548 A G 0.362810 9.7575e-06
17:1489236 A G 0.033110 7.9576e-06
17:1490409 C T 1.939957 -2.3622e-04
17:1492084 C T 0.078330 6.5164e-05
17:1492513 C A 0.195634 -1.3644e-04
17:1492881 A G 0.215518 7.3420e-05
17:1493771 C G 0.105467 -2.1602e-04
17:1493816 A C 0.537302 -1.5628e-05
17:1494567 A G 1.120784 5.0359e-05
17:1497626 G C 0.634382 4.8494e-05
17:1501251 C A 0.060624 2.5312e-04
17:1501332 T C 0.942453 -1.0775e-05
17:1504790 C G 0.063604 -1.0890e-05
17:1506379 C T 0.356348 -7.8548e-05
17:1506462 C T 1.945397 -5.2255e-05
17:1509108 T C 0.445677 -1.0827e-05
17:1509319 A G 0.045690 2.8181e-05
17:1510258 G A 0.709940 -3.3162e-05
17:1517914 A G 1.268369 -7.1737e-06
17:1519662 A G 1.388517 -3.6461e-05
17:1520237 A C 1.233269 -2.1405e-05
17:1520606 A C 0.936120 2.5068e-05
17:1523256 A G 0.407446 5.3761e-05
17:1523967 A G 0.148636 2.0868e-04
17:1528323 A G 0.300381 -8.9654e-05
17:1531973 T C 0.633704 2.4122e-04
17:1534263 G A 0.504672 -2.3691e-04
17:1537078 A G 0.044821 1.0243e-05
17:1538669 T C 0.290008 7.3616e-05
17:1538714 G T 0.039897 -1.1280e-04
17:1539651 G A 1.291157 -5.7743e-05
17:1540027 T C 0.066230 9.5500e-06
17:1540106 A G 0.321362 -4.6717e-05
17:1541271 T C 0.069732 6.0777e-05
17:1542190 A G 1.181749 -4.2107e-05
17:1550106 T C 1.307649 -1.1901e-05
17:1551223 T C 0.067924 2.3780e-04
17:1563933 T C 0.055856 2.1322e-06
17:1565211 C T 0.051059 -2.2216e-05
17:1567689 T C 0.109693 2.2004e-04
17:1573361 C T 0.455321 6.7975e-06
17:1574342 G A 0.405196 7.1815e-05
17:1577985 C A 0.036294 -1.5073e-06
17:1580774 C T 0.073928 2.6186e-04
17:1583415 A G 0.331385 1.2449e-05
17:1583598 T G 0.055794 1.0602e-05
17:1585405 G T 0.045457 7.1554e-06
17:1587639 C T 1.335835 -6.2682e-07
17:1588141 A G 0.033327 5.3051e-06
17:1588378 T C 0.243224 4.9378e-05
17:1594411 G C 0.024441 2.2296e-05
17:1602084 T C 0.103494 -8.6606e-06
17:1605567 C G 1.847171 -1.5863e-05
17:1606452 G A 0.223119 2.3299e-05
17:1606484 G A 0.137987 -2.3258e-05
17:1607766 G T 0.043321 -3.6974e-06
17:1609787 T C 0.933595 -6.7871e-06
17:1611433 G A 1.822470 -1.1846e-04
17:1612777 C G 0.371768 -5.9726e-05
17:1614709 C G 0.059608 2.7076e-07
17:1616093 A G 0.674740 4.1317e-05
17:1618262 T C 0.364839 3.4461e-05
17:1618363 C T 0.373547 3.3144e-05
17:1619248 A G 1.437157 -1.3535e-05
17:1619815 C T 0.058239 1.2922e-05
17:1621714 A G 0.399526 -1.6166e-05
17:1622177 A G 1.037894 -4.2710e-06
17:1623675 G A 0.556036 4.7494e-06
17:1626478 A G 0.602996 -1.6172e-05
17:1630208 T C 0.520054 -6.6675e-06
17:1634104 T C 0.180889 1.7314e-05
17:1637302 G A 1.477982 1.3320e-05
17:1639074 A G 0.092312 -8.2758e-05
17:1648294 T C 0.467346 -3.1573e-06
17:1648502 T C 0.437550 1.1498e-05
17:1649022 T C 0.120908 -8.5784e-06
17:1650203 T C 0.084110 -2.6800e-05
17:1651780 G A 1.478148 1.7621e-05
17:1656215 A G 0.562369 1.2350e-05
17:1657653 A G 0.377036 4.6841e-06
17:1657899 T G 0.936416 1.6246e-05
17:1658155 A G 0.066535 4.7833e-05
17:1659387 A G 0.046518 8.6958e-05
17:1660611 T C 0.185177 -5.9521e-06
17:1660801 C T 0.921222 -4.1656e-06
17:1665603 A G 1.205515 6.8090e-06
17:1665699 A G 0.035359 4.6994e-05
17:1666659 G A 0.132187 -7.6483e-05
17:1669337 T C 0.056560 1.4561e-05
17:1670499 C A 0.142411 5.4592e-05
17:1671033 G C 0.035262 4.7209e-05
17:1673276 T C 1.282322 -2.3960e-05
17:1674429 C T 0.608004 -1.2189e-06
17:1675127 T C 1.417715 -2.3031e-05
17:1679504 T C 0.027949 4.0616e-05
17:1683043 T C 0.065899 7.6940e-05
17:1684605 T G 0.060676 8.7623e-06
17:1686410 C T 1.424314 -3.0769e-05
17:1686600 A G 0.771551 -2.4093e-05
17:1690427 A G 0.590714 -7.4041e-06
17:1690752 A G 0.642730 -1.0768e-06
17:1694963 G T 0.044804 -1.3332e-04
17:1697830 T C 1.633860 2.6956e-06
17:1703543 C G 0.590542 4.5495e-05
17:1703982 T C 0.189776 2.4056e-05
17:1712504 T C 0.088729 3.0444e-05
17:1714082 G T 0.056018 -4.0442e-05
17:1714344 C T 0.398741 2.4887e-05
17:1721861 T C 0.189831 3.9534e-05
17:1727676 T C 1.607293 6.7721e-06
17:1729869 A G 1.018981 -3.1914e-05
17:1735640 T C 0.456911 2.6249e-05
17:1747450 G A 0.060741 8.9795e-08
17:1755317 A C 0.101511 1.0417e-04
17:1755536 A C 1.848605 3.8721e-05
17:1769069 T G 1.822766 3.5793e-06
17:1782952 G A 0.240809 -3.0425e-05
17:1787537 C G 0.155906 -2.4296e-05
17:1788646 G A 1.606625 6.5125e-06
17:1789263 A G 0.748993 1.2074e-06
17:1794208 C T 1.872241 1.9796e-06
17:1794543 T C 0.997449 -1.3890e-05
17:1795180 C T 0.337133 -1.5337e-08
17:1799377 C T 0.023269 3.3290e-05
17:1800087 G A 0.594034 1.4910e-05
17:1800217 C G 1.611396 -1.9960e-05
17:1800932 C T 0.460592 -3.9838e-05
17:1801137 T G 0.094623 -4.8969e-06
17:1801189 T C 1.180587 5.3861e-06
17:1801263 C T 0.431964 -2.5058e-05
17:1802418 A G 0.411016 -1.6015e-05
17:1807705 G A 1.219380 8.9758e-06
17:1810600 T C 0.028563 -4.7146e-05
17:1811491 T G 0.160834 2.6890e-05
17:1812827 G T 0.065318 9.7870e-05
17:1813507 G A 0.147558 5.4885e-05
17:1813900 G C 0.247988 6.9503e-05
17:1816762 A G 0.332001 -2.9521e-04
17:1820750 A G 0.055272 -1.1220e-04
17:1829252 C T 0.442623 1.3033e-04
17:1829329 A G 0.469842 6.1343e-05
17:1830836 T C 0.310352 -3.4896e-04
17:1834626 G A 0.816346 -1.2150e-05
17:1838352 T C 0.628004 4.9121e-05
17:1840468 T C 1.468388 -2.8626e-05
17:1840677 T C 0.029290 -4.3676e-06
17:1841037 A G 0.035012 -2.2847e-05
17:1843646 A G 0.127951 -1.5790e-05
17:1844519 A G 0.370207 -2.3383e-04
17:1857412 A G 1.094834 3.1069e-05
17:1860638 C T 1.719122 -7.9125e-05
17:1862768 T C 1.786193 -6.6995e-05
17:1863633 G A 0.041312 -1.4931e-04
17:1863804 T C 0.031925 3.5249e-05
17:1864328 G A 0.600208 -4.0958e-05
17:1864635 A G 0.300673 -3.1747e-05
17:1871743 T C 0.065123 -5.1758e-05
17:1871883 T C 0.709804 1.1259e-05
17:1872170 C T 0.200880 -4.8215e-05
17:1874013 A G 0.083770 -1.9698e-05
17:1874161 G A 0.465830 4.1996e-06
17:1880289 C T 0.061332 2.7254e-06
17:1880562 G A 0.455678 -2.7494e-05
17:1881973 T G 0.024304 4.1011e-05
17:1886817 A C 0.361379 -3.6978e-05
17:1887642 C T 1.901452 -2.5902e-05
17:1888836 T C 0.311245 1.5226e-05
17:1891126 A G 0.262698 3.6075e-05
17:1892031 G C 1.023097 3.2261e-05
17:1897129 C T 0.155072 -1.4209e-05
17:1897820 G A 1.038540 5.0720e-05
17:1900020 T C 0.118561 1.0698e-05
17:1907864 A G 0.034613 5.7223e-05
17:1912473 A G 0.621714 2.7685e-05
17:1917474 C T 0.348526 6.1673e-05
17:1917823 G A 0.077973 2.2791e-05
17:1919107 T C 1.477203 -2.5288e-05
17:1923056 T C 0.622925 2.8140e-05
17:1925859 G A 0.075779 4.2322e-05
17:1926337 C T 0.902085 -7.8728e-06
17:1926482 T C 0.069706 7.3193e-05
17:1939971 A G 0.159240 -1.1107e-04
17:1940232 G A 0.362008 -5.7378e-05
17:1940437 A C 0.054977 1.4426e-07
17:1943818 A G 0.042474 -3.5207e-05
17:1943880 G C 0.183346 4.2210e-05
17:1946503 G C 0.374550 4.7682e-05
17:1948601 T C 0.816482 -7.9971e-05
17:1956724 G A 0.083091 -3.9875e-06
17:1957893 A G 0.177166 3.4736e-05
17:1961863 T C 0.023464 2.3517e-05
17:1965542 A G 1.479135 6.8427e-05
17:1971600 A G 0.040322 2.0703e-04
17:1978484 C T 1.198364 6.1786e-05
17:1979564 A G 0.040040 5.6029e-05
17:1984540 G A 0.238180 3.1670e-05
17:1989428 C T 0.204138 -1.3787e-05
17:1990959 A C 1.303874 5.7455e-05
17:1994130 C T 0.182411 -5.1456e-05
17:2014311 G A 0.139512 3.4327e-05
17:2015058 G T 0.040478 -7.5022e-07
17:2016890 C T 0.038423 -2.3632e-05
17:2017079 A C 0.592463 1.5781e-04
17:2027644 T C 0.338039 3.9909e-05
17:2056647 C T 0.245389 -8.2420e-05
17:2082366 T C 0.034648 5.7056e-05
17:2084008 A G 0.595709 1.8932e-04
17:2090216 C A 0.070290 -7.9749e-06
17:2092064 A G 0.629721 1.3514e-03
17:2092196 G A 0.040819 7.4496e-05
17:2094807 A G 0.199844 8.3613e-05
17:2095712 A C 1.017787 -8.2812e-06
17:2117945 G A 0.707136 5.1908e-05
17:2124327 T C 1.920567 1.4565e-04
17:2124612 C G 0.043224 1.7117e-05
17:2126504 C G 0.702186 4.1721e-05
17:2142502 C G 0.197689 4.3684e-06
17:2143460 T G 0.703955 3.9213e-05
17:2170581 T C 0.038222 -1.2262e-05
17:2202323 C T 0.084760 3.6764e-05
17:2202943 C T 0.556040 -1.2593e-04
17:2203025 G T 0.738694 1.9517e-05
17:2203167 G T 0.606349 -5.1572e-05
17:2203175 G C 0.690358 1.2087e-06
17:2203453 G A 1.247011 -9.5226e-05
17:2207425 T C 0.688307 1.4965e-05
17:2211416 A C 1.276314 -2.2304e-05
17:2213578 A G 0.035784 -1.0395e-05
17:2227655 T G 0.087914 2.2268e-05
17:2236404 C T 0.215080 -4.6604e-05
17:2237614 A G 0.487561 3.8063e-05
17:2242417 G A 1.503277 6.6080e-06
17:2243721 G A 0.545653 -4.9771e-07
17:2247599 T C 0.072299 -2.0304e-04
17:2247736 C T 0.033746 -5.0848e-05
17:2248331 C A 0.228975 7.3000e-06
17:2252369 A G 0.104176 -1.3457e-05
17:2254137 C T 0.109077 -1.2228e-05
17:2255138 C A 0.820263 2.5317e-05
17:2262703 T C 0.911962 1.6125e-05
17:2264163 T C 0.076652 1.2632e-05
17:2266812 C T 0.912595 5.3459e-06
17:2268311 A G 0.918765 1.9948e-05
17:2275844 C T 0.185144 -2.1737e-04
17:2278685 T G 0.069281 -7.9419e-05
17:2280152 A G 0.044512 -6.4537e-05
17:2280934 C T 1.610344 4.7017e-05
17:2282779 A G 0.027819 1.2690e-04
17:2284298 T C 0.030487 3.6632e-05
17:2285665 T C 0.090404 -2.9743e-05
17:2292883 T C 0.388539 4.1614e-05
17:2292916 C T 0.089644 -6.5142e-05
17:2293420 G A 1.060575 2.6364e-06
17:2295405 T C 0.714835 1.6377e-04
17:2300929 A G 0.045324 -6.1702e-05
17:2301667 C A 0.028504 6.3360e-05
17:2302387 C T 0.670326 3.8937e-06
17:2307902 T C 0.109914 -4.1923e-05
17:2309117 A G 0.578240 -2.4096e-05
17:2310332 A G 0.102900 -2.6539e-05
17:2314024 A G 1.408069 6.0514e-05
17:2314074 C T 1.847239 5.8167e-05
17:2316938 C T 0.916805 2.5858e-05
17:2318177 G A 1.354563 3.6964e-05
17:2318550 C G 0.490485 -1.2825e-06
17:2320175 G A 0.507775 5.3708e-06
17:2322216 C T 0.144884 -5.5706e-07
17:2323517 T C 0.157559 7.2273e-05
17:2332777 T C 1.326208 2.8411e-05
17:2337894 A G 0.257174 2.0952e-05
17:2349696 T C 0.043509 2.8641e-05
17:2355517 C A 0.191821 2.6873e-05
17:2359952 G A 0.201350 -2.6158e-05
17:2361562 T C 0.043185 -3.2595e-05
17:2369872 T C 0.099800 -4.0635e-05
17:2372858 C A 0.049186 5.3039e-05
17:2377312 T C 0.498687 1.8920e-05
17:2385240 C T 1.233321 -5.6990e-06
17:2389494 G A 0.083380 -3.8846e-06
17:2393441 C G 1.643503 2.5328e-05
17:2399542 C T 0.110330 -2.8369e-05
17:2403991 A C 1.488320 8.5738e-05
17:2411706 T C 0.155079 1.5133e-04
17:2427726 A C 1.860501 4.9762e-05
17:2428508 T C 0.293406 -1.5684e-05
17:2439010 T C 0.162437 1.2526e-05
17:2445904 G A 0.374225 -1.0033e-04
17:2450624 C T 0.691988 -1.4569e-05
17:2453471 G A 0.161707 1.5087e-05
17:2457644 T C 0.050783 4.7529e-06
17:2464151 A G 0.040559 -1.4492e-05
17:2464375 A G 0.232136 -1.6262e-05
17:2474929 G A 0.976020 -1.1161e-06
17:2475739 T C 0.292618 2.0653e-05
17:2483395 C T 0.026336 9.4256e-05
17:2492138 C G 0.298268 4.3333e-05
17:2495140 A G 0.036661 -7.9481e-06
17:2509165 C T 0.025551 8.0480e-05
17:2520420 G A 0.030974 1.3440e-05
17:2554288 A G 0.678375 -3.0547e-05
17:2559018 C T 0.067638 3.9106e-05
17:2559056 T C 0.503306 -4.4800e-05
17:2561868 T C 0.122297 7.5988e-05
17:2563210 G A 1.299083 1.0820e-05
17:2574821 A G 1.002292 -2.9527e-05
17:2575619 A G 0.073724 2.7203e-05
17:2586229 G A 1.833597 -1.9574e-04
17:2589022 T C 0.648790 7.9590e-06
17:2591940 C G 1.251276 1.3413e-06
17:2600186 A G 0.215787 -3.5861e-05
17:2608488 G A 1.240582 1.9815e-05
17:2618181 C G 1.056661 4.0481e-05
17:2619416 C T 1.447872 2.3860e-05
17:2624993 G T 0.160003 -3.1615e-05
17:2628962 A G 1.615820 3.2577e-06
17:2629084 A G 0.044957 6.1823e-05
17:2630744 G T 0.115406 2.7611e-05
17:2632819 A C 0.102968 7.2307e-07
17:2633324 A G 0.280994 1.0882e-04
17:2634348 T C 0.033951 2.2418e-05
17:2635576 T C 0.024009 5.5511e-06
17:2638175 C A 0.066483 1.1717e-05
17:2638329 T C 0.046820 9.0930e-05
17:2641105 T C 0.978737 -3.9054e-05
17:2641288 A C 0.157542 1.2272e-04
17:2646348 G A 0.808854 -2.9897e-05
17:2654246 C T 0.450163 -4.0177e-05
17:2664026 A G 0.575579 1.4671e-05
17:2666380 C T 0.191668 4.0870e-05
17:2679179 G A 0.684227 1.0882e-04
17:2680722 A G 0.035976 -1.5119e-04
17:2681972 T C 0.251315 2.8958e-05
17:2682167 C T 0.704370 4.9822e-05
17:2684169 C T 0.466658 3.3544e-05
17:2692321 A G 0.740213 1.5601e-05
17:2696336 T C 1.311180 3.0084e-05
17:2699159 T C 0.181632 -7.4356e-05
17:2699935 C T 1.540285 -1.8643e-05
17:2700945 T C 0.047602 -1.5023e-05
17:2701998 A G 0.506367 -2.7087e-05
17:2703400 G C 0.304779 -1.1018e-04
17:2703907 C T 0.093312 -3.5778e-05
17:2705166 T C 1.687983 -1.6300e-05
17:2705324 G A 0.021643 -2.4512e-05
17:2706547 T G 0.571879 -1.9543e-05
17:2706593 C T 0.443117 -2.3738e-05
17:2707709 T C 1.246664 9.0672e-05
17:2707991 G A 0.905714 3.2794e-05
17:2714118 C T 0.974537 6.0856e-05
17:2714251 G A 1.622597 3.6517e-05
17:2714842 G T 0.299093 -7.4919e-06
17:2715741 G T 0.165666 8.3643e-05
17:2715814 T C 0.983099 6.6729e-05
17:2719426 A G 0.177390 3.1355e-05
17:2730682 T C 0.344858 -3.0985e-05
17:2734137 A G 1.594242 9.7020e-05
17:2737057 A G 0.368760 1.6726e-05
17:2739061 C A 1.479112 5.4790e-04
17:2740724 A G 0.028800 -8.4096e-06
17:2740799 T C 0.991227 3.1252e-05
17:2745266 A G 0.208689 1.6698e-04
17:2752965 T G 0.057671 4.5124e-05
17:2753106 T C 0.034947 -2.5484e-06
17:2754856 G T 0.623074 3.9593e-06
17:2756359 C A 1.660838 -7.8079e-05
17:2759665 A C 0.229426 1.7300e-04
17:2761119 T C 0.182509 -1.8274e-05
17:2761584 G A 0.096986 -2.0985e-05
17:2761730 C A 0.026716 -1.1186e-05
17:2766970 G A 1.234067 -1.3616e-05
17:2771443 A C 0.167283 5.6527e-05
17:2771512 T C 0.118798 2.7684e-05
17:2775742 A G 1.015648 -3.0582e-05
17:2777685 A G 0.081884 -2.5518e-06
17:2778898 C T 0.425129 2.1571e-05
17:2780737 G T 0.112394 -1.4642e-05
17:2781172 T G 0.024739 -1.5361e-04
17:2781510 G A 1.305880 -1.6292e-05
17:2786956 A G 0.442964 1.1463e-05
17:2788190 T C 1.146273 -8.1884e-06
17:2789173 A C 0.034954 -2.9030e-05
17:2789787 C T 0.039462 2.2765e-05
17:2792372 C T 0.036521 3.0484e-05
17:2792503 C A 1.025164 -7.5725e-06
17:2793612 C T 0.409072 1.9632e-06
17:2794275 T C 0.551820 -3.4321e-04
17:2798270 C T 1.823129 -3.3664e-05
17:2798317 A G 0.706788 2.3265e-05
17:2798656 C A 0.412571 -4.5630e-06
17:2804487 A G 0.083117 8.5323e-05
17:2804858 T C 0.576192 3.0329e-05
17:2808501 A G 0.021717 3.1514e-05
17:2809192 C T 0.866262 -4.7796e-06
17:2812445 G A 0.506935 7.9409e-06
17:2813402 C T 0.112141 3.8282e-05
17:2815006 T G 1.750152 -9.3957e-05
17:2819869 T C 0.186855 4.0398e-05
17:2822291 G A 0.228085 2.8782e-05
17:2823815 T C 0.130476 -7.6816e-05
17:2824429 A G 0.369107 -1.9953e-05
17:2825605 C T 0.816686 8.9266e-06
17:2831051 C T 1.770743 7.0464e-05
17:2832220 T G 0.021000 -1.6232e-06
17:2832984 T C 0.042081 -8.8852e-06
17:2835352 A G 1.100112 7.9795e-06
17:2835592 A G 0.127263 -8.0663e-06
17:2840931 T C 0.286957 5.3817e-06
17:2841595 A G 0.248949 2.6509e-05
17:2843998 G A 1.795566 7.0434e-05
17:2846004 A G 0.679943 -2.3546e-05
17:2846682 C A 0.047515 1.4132e-05
17:2847986 T C 0.046521 -4.9260e-05
17:2849546 C T 0.036002 -1.0432e-04
17:2850739 G C 1.918025 -2.3202e-05
17:2851323 C T 1.945371 -9.2883e-05
17:2852185 A G 0.041731 -6.7717e-05
17:2859307 T C 1.303965 1.2135e-05
17:2861252 A G 0.049219 2.6164e-05
17:2864117 C T 0.213343 3.7981e-05
17:2865008 G A 0.499907 2.7016e-05
17:2868484 A C 1.051533 -1.9088e-05
17:2869541 G A 0.509275 -5.6742e-05
17:2870382 A G 0.263149 -7.9579e-06
17:2873802 C T 1.370188 -1.8799e-06
17:2877969 C A 0.476707 -2.0747e-06
17:2878222 C T 1.278726 4.7550e-05
17:2883588 A C 0.636421 7.7379e-06
17:2888132 T C 0.054123 5.7531e-05
17:2889663 G A 0.341908 -3.0887e-05
17:2889709 A G 0.391629 -3.4131e-05
17:2891612 T C 0.114075 2.3082e-04
17:2893021 T C 0.419075 1.2816e-05
17:2893576 G T 0.296399 -7.9964e-06
17:2893665 G A 0.728236 -3.0387e-05
17:2898095 C T 0.152232 8.6810e-05
17:2903224 G A 0.148503 2.1176e-05
17:2903658 A G 0.102150 -2.3572e-05
17:2906710 G A 0.190496 2.5626e-05
17:2908162 A G 0.043850 -5.3025e-05
17:2910484 A G 0.369821 9.0962e-05
17:2915589 C T 1.863876 -7.7596e-05
17:2918187 C T 1.397468 -2.0218e-05
17:2918561 C A 0.097499 -2.3788e-05
17:2918626 T C 0.395430 -2.8309e-05
17:2921603 G A 0.060868 -5.4376e-05
17:2923767 G A 1.903858 -3.8128e-05
17:2929392 A G 0.853733 -1.0669e-05
17:2931387 T C 0.161911 -5.8514e-05
17:2931595 C T 0.024983 3.4253e-05
17:2933889 C G 0.155413 6.1951e-06
17:2938080 T C 0.034337 -1.7305e-06
17:2938670 A G 0.061809 4.5431e-05
17:2939229 T C 0.043707 -9.9991e-06
17:2939439 G A 0.223587 8.3922e-05
17:2939533 C T 0.031328 1.0979e-05
17:2939582 A G 0.705594 -1.4775e-05
17:2939694 C T 0.153219 7.9281e-06
17:2940061 G A 0.088690 -2.8451e-05
17:2940662 T C 0.133501 -3.8999e-05
17:2941209 A G 0.173599 -3.6491e-05
17:2942568 A G 0.843123 8.1250e-06
17:2946528 G A 0.218046 7.5471e-05
17:2946940 A G 0.585819 -2.0892e-05
17:2947462 A G 0.438676 -4.9591e-07
17:2953418 G A 0.783606 -2.0841e-05
17:2965238 A T 0.257635 -1.6325e-04
17:2966154 A G 0.068414 -4.4691e-05
17:2980532 G A 0.195180 2.4915e-05
17:2985207 T C 1.107837 1.5980e-05
17:2986267 G A 0.140619 -2.8622e-07
17:2986283 T C 0.248436 -2.7552e-05
17:2994231 A G 0.030049 -3.9726e-05
17:2995227 C T 0.035892 2.6180e-05
17:2995253 A C 0.030750 -7.1750e-05
17:2995572 A G 0.130012 -2.3993e-06
17:2996217 T C 0.141979 9.7153e-07
17:3005292 T G 0.022811 1.2991e-04
17:3019725 C T 0.131313 2.3224e-05
17:3020836 G T 0.034243 -3.0319e-05
17:3024951 C T 0.722504 -5.3436e-06
17:3027595 C A 0.061637 -6.3376e-05
17:3029554 C T 0.236323 7.5077e-07
17:3034349 A G 0.259420 1.4458e-05
17:3035106 G A 0.190367 -1.2053e-05
17:3035300 T G 0.312040 1.8484e-05
17:3038006 T C 0.138227 -1.7221e-05
17:3048501 G A 0.053104 3.1618e-06
17:3056999 A G 0.036284 4.4486e-05
17:3057413 C T 0.317535 1.2871e-05
17:3058494 T C 0.023885 1.1664e-04
17:3060524 C T 0.064363 4.0868e-05
17:3061943 T C 0.099677 -1.1588e-05
17:3063414 C T 0.211620 -2.6936e-05
17:3065034 G A 1.697158 -2.8888e-06
17:3066630 A G 0.025745 -4.3303e-06
17:3070476 C A 1.834129 -5.2353e-05
17:3087577 A C 0.762518 1.1763e-05
17:3087812 T C 0.371963 -1.2845e-04
17:3087992 T C 0.145387 -3.2563e-05
17:3093878 G A 0.557815 1.5856e-05
17:3099720 G A 0.040030 -6.6794e-05
17:3101590 T C 0.512024 4.9940e-05
17:3101691 T G 0.751070 1.0943e-05
17:3102110 A G 1.878976 4.8607e-06
17:3102532 T G 0.153842 1.5553e-05
17:3112187 C A 0.579727 4.0049e-05
17:3119008 C T 1.845126 2.6724e-05
17:3119297 A G 0.133524 2.8524e-06
17:3119611 A G 0.143082 3.0973e-06
17:3119673 G A 0.597364 2.5168e-05
17:3119767 T C 0.988925 -2.2447e-05
17:3133481 G A 0.618511 2.9258e-05
17:3159496 G A 0.515984 -2.6704e-04
17:3162280 C T 1.088564 3.1483e-05
17:3165109 A G 0.038300 7.8256e-06
17:3171043 C A 0.059748 -4.4848e-05
17:3171902 A G 0.066294 4.4785e-06
17:3179711 T A 1.134806 -1.1671e-04
17:3181284 A C 0.042435 7.7195e-05
17:3182396 C A 1.381535 -5.4090e-05
17:3183985 C T 0.213337 -1.7620e-05
17:3185299 G A 0.119950 -2.6572e-06
17:3185908 C G 0.062023 -2.8762e-05
17:3195503 T C 1.103802 -2.8292e-05
17:3196819 G T 0.204914 -9.1108e-05
17:3199177 C T 0.033931 8.5089e-05
17:3205886 C T 1.105652 -1.1779e-04
17:3213690 C T 0.259446 -1.7443e-04
17:3213962 G A 0.161830 -8.9153e-05
17:3214106 A C 0.178172 -3.5831e-05
17:3214181 G T 0.803888 -6.1848e-05
17:3214314 A G 0.126763 -3.5150e-06
17:3220544 A G 1.105597 -1.0635e-04
17:3239867 A C 0.126461 -1.1744e-06
17:3250364 C G 0.044707 -4.8052e-05
17:3262503 C T 0.040043 2.3788e-05
17:3268520 C T 0.793051 -6.7501e-05
17:3287473 C G 0.048715 7.8160e-05
17:3288007 G A 0.025427 -2.2194e-05
17:3298084 G A 0.758068 -1.1243e-04
17:3301278 T C 0.068696 2.3772e-05
17:3303409 C T 0.120745 -1.7565e-05
17:3304813 T C 0.044441 -4.9404e-05
17:3318050 T C 0.525276 -1.8651e-05
17:3321582 T C 1.104452 5.2264e-05
17:3322492 T C 0.341778 -7.7153e-05
17:3324720 G A 0.026726 1.1692e-05
17:3324810 G A 0.446846 1.1624e-05
17:3340445 T C 1.856184 -2.3686e-05
17:3342315 A G 0.419494 -6.9234e-05
17:3343748 T C 0.041487 -9.0700e-05
17:3344802 G A 1.367711 1.3351e-05
17:3350852 G T 0.055379 -9.5858e-05
17:3352331 T C 0.386021 -4.6324e-05
17:3352438 G C 0.026644 -3.8276e-05
17:3373024 A G 1.787501 -5.9473e-05
17:3376128 G A 0.024908 1.6791e-05
17:3376682 A G 1.096266 2.7163e-05
17:3387899 T C 1.527558 1.0612e-05
17:3390008 T G 1.855493 -2.6647e-05
17:3393068 C T 0.322829 -1.0698e-04
17:3393444 G A 1.738078 4.2999e-06
17:3393604 C T 0.431377 -4.0687e-06
17:3393962 C T 1.052925 -4.3859e-05
17:3394299 A C 1.714270 -1.9512e-04
17:3396397 C T 1.136984 -9.9433e-05
17:3397969 A G 1.814164 -5.1352e-05
17:3399695 T C 0.536854 1.5102e-05
17:3407617 C A 0.585683 -1.6695e-05
17:3408142 T C 1.965449 -2.8772e-05
17:3412305 T C 1.297762 -1.9765e-05
17:3414482 C T 0.040598 -9.5810e-05
17:3418458 G A 1.624233 -3.0435e-05
17:3418598 A G 1.777423 -2.0508e-07
17:3419524 A G 0.322761 9.1961e-07
17:3419689 T C 1.426988 -8.7294e-06
17:3420993 A G 0.127948 -3.0469e-05
17:3423439 C T 0.972369 -1.5464e-05
17:3423548 A G 0.538678 2.4169e-05
17:3424183 G A 1.973791 1.7505e-05
17:3427458 A G 0.045093 1.4500e-04
17:3427705 G C 0.063701 1.8960e-05
17:3428176 A G 0.511384 -1.1862e-05
17:3429303 G A 0.942654 -1.4837e-06
17:3430665 T C 0.246862 3.8057e-05
17:3433543 G A 0.254379 8.7976e-05
17:3434504 T C 0.963310 -2.0634e-05
17:3434834 A G 0.037109 -1.6360e-05
17:3435062 G A 0.096470 2.3238e-05
17:3435691 T C 1.195183 7.9237e-06
17:3440229 T G 1.712475 -4.3799e-05
17:3443142 T G 0.045402 7.6840e-06
17:3444243 T C 1.048320 1.6294e-05
17:3446885 C T 0.809335 -4.6828e-07
17:3448722 A G 0.727853 1.0537e-05
17:3451154 A G 1.185621 1.9622e-05
17:3451254 A G 0.300777 -1.6006e-05
17:3451747 T C 0.404823 3.0182e-05
17:3454817 T C 0.053720 5.3264e-06
17:3457075 G A 0.076259 4.6579e-05
17:3457259 G A 0.764495 -2.4000e-05
17:3457432 C T 0.032503 6.6444e-05
17:3460023 C T 0.736899 -2.0036e-05
17:3464190 A G 0.435463 2.4033e-05
17:3466596 G A 0.682692 -3.0404e-06
17:3472871 C T 0.868070 2.4618e-05
17:3476990 A G 0.098372 -2.5309e-05
17:3477910 A G 0.120807 -3.8760e-05
17:3480447 C T 0.745712 9.6344e-05
17:3480910 G A 0.099703 -1.9007e-05
17:3483421 T C 0.683990 1.2704e-04
17:3484364 A G 0.037303 -8.3381e-06
17:3484368 A G 0.880469 -3.0184e-06
17:3486702 A G 0.699748 1.4449e-05
17:3492998 A G 1.286392 -1.8363e-05
17:3493200 G C 1.523089 -2.2219e-05
17:3494361 A G 0.231370 2.9133e-06
17:3494868 G A 1.252023 -1.2910e-05
17:3495391 C T 0.076717 7.7773e-05
17:3498316 G A 0.552833 -9.4250e-05
17:3499068 T G 1.644814 1.1293e-05
17:3505233 T C 0.544082 9.1655e-05
17:3509832 T C 0.899356 -9.4339e-05
17:3511955 T C 0.168656 4.4070e-05
17:3512087 T C 0.023343 -2.6727e-05
17:3514902 C T 0.207339 2.0263e-05
17:3519954 T G 1.164138 -3.9540e-05
17:3526637 T C 0.205995 1.3378e-05
17:3528614 T C 0.954858 -4.8939e-05
17:3529529 A G 0.733884 1.4121e-04
17:3530633 A G 0.779652 -6.1145e-05
17:3531490 A G 0.438254 6.7263e-05
17:3533213 A G 0.145838 1.5494e-05
17:3535755 C T 0.420202 -2.3790e-05
17:3542485 T C 0.145828 1.4307e-05
17:3554059 A G 1.037751 9.1561e-07
17:3561396 T C 1.925916 2.6979e-05
17:3563963 G C 0.512842 -9.5796e-05
17:3564378 T C 0.433139 6.9351e-05
17:3565103 G A 1.287320 1.7157e-05
17:3565328 G A 0.059800 1.5345e-05
17:3565790 A G 0.031948 -9.5172e-05
17:3568401 A G 0.093789 2.9208e-05
17:3569570 T C 1.778383 -4.1275e-05
17:3571863 A G 0.054178 -1.7986e-04
17:3572239 T C 0.059628 -1.2683e-05
17:3573602 A G 0.131070 -1.6609e-04
17:3575169 T G 0.033882 -6.1698e-05
17:3576181 T C 0.031494 -9.9887e-06
17:3576724 T C 0.043104 -5.5097e-05
17:3579767 T G 0.772174 -3.3285e-05
17:3585777 G C 1.059008 4.4599e-05
17:3587055 A C 0.148808 1.9631e-05
17:3594521 G T 0.268713 -3.0859e-05
17:3597357 T C 0.173719 5.8907e-06
17:3598018 C T 1.599331 -9.9317e-06
17:3598381 A G 0.045979 -5.9820e-05
17:3599044 T C 0.606657 -4.1181e-07
17:3606117 C T 0.036447 2.7025e-05
17:3606192 A G 1.044240 -7.4015e-06
17:3606981 C T 0.051990 -1.4235e-04
17:3607831 G A 1.257833 -4.5337e-06
17:3617861 C T 1.015005 -1.5103e-05
17:3620486 C T 0.066772 -4.8715e-04
17:3626816 A G 0.666720 4.6128e-05
17:3627663 A G 0.035122 1.1823e-04
17:3628362 C T 1.098583 -4.1176e-05
17:3630550 T C 0.130229 1.3830e-05
17:3631241 G A 0.439108 -8.0936e-05
17:3632592 T C 0.655908 9.7747e-07
17:3632836 A G 0.687135 2.3705e-05
17:3635592 G A 0.041559 2.3043e-05
17:3635740 G C 0.098012 7.3303e-05
17:3636632 A G 0.135715 1.6295e-05
17:3637334 T C 1.393992 -7.9659e-05
17:3638939 A G 0.089748 -4.3993e-05
17:3640002 C T 1.043762 -4.4288e-04
17:3640880 A G 0.147935 -3.2668e-05
17:3643537 A G 0.063896 8.8219e-06
17:3645537 G A 0.157507 -3.6917e-05
17:3648532 G T 0.239274 2.4322e-05
17:3649214 A G 1.607478 -5.2754e-05
17:3654006 G A 0.171934 -1.4388e-05
17:3654980 G A 0.191733 -7.9116e-06
17:3657175 C T 1.648586 -2.3946e-05
17:3658060 A G 0.031701 7.3125e-06
17:3661052 A G 0.050306 1.9004e-05
17:3664273 G A 0.102673 -2.8930e-05
17:3664975 G A 1.457719 -4.6556e-06
17:3670822 C T 0.165050 1.5244e-05
17:3676342 A G 0.370084 1.4984e-05
17:3686109 A G 0.158162 -7.4207e-06
17:3686168 T C 0.040689 -8.9030e-05
17:3689826 T C 0.887840 9.0774e-06
17:3693400 G C 0.978361 -6.7260e-05
17:3694554 T C 0.045252 5.0240e-05
17:3695981 A G 0.342573 5.9379e-05
17:3699068 T C 1.485892 1.3296e-05
17:3700119 T C 0.060533 -1.1828e-05
17:3703782 T C 0.168240 -3.3730e-05
17:3705526 T C 1.008273 -8.5609e-06
17:3708034 A G 1.027508 -2.9250e-06
17:3709915 A G 0.024817 -1.1460e-04
17:3713092 A G 0.038086 8.5781e-05
17:3718106 C T 0.626865 -6.5296e-05
17:3723610 C T 0.503520 -4.6044e-05
17:3725986 C T 0.087269 -6.2582e-05
17:3726827 A G 0.961622 1.0937e-05
17:3730663 T C 0.241176 -8.9701e-07
17:3733847 T C 0.062523 -2.5729e-06
17:3737151 C A 0.024749 -1.8007e-04
17:3738759 A G 0.086587 -5.4430e-05
17:3739530 T C 0.477982 -6.0639e-05
17:3743892 T C 0.037281 3.7599e-05
17:3747375 T C 0.064925 -3.5469e-05
17:3760551 G T 0.033902 -5.2709e-06
17:3761120 T C 0.405492 -3.3161e-05
17:3762271 C T 0.491410 -6.4064e-07
17:3766380 A G 0.760697 -3.1553e-05
17:3769407 T C 0.686149 -2.5285e-05
17:3771261 G A 0.069281 -1.2341e-04
17:3773302 G A 0.038254 -1.6819e-06
17:3773406 G A 0.817758 1.7163e-05
17:3774014 G A 0.128856 -1.8186e-04
17:3774037 A G 0.050228 -1.7399e-05
17:3775848 C T 0.919025 -3.6734e-05
17:3776867 T C 0.920180 -1.7196e-05
17:3776976 G A 1.696597 -5.6499e-05
17:3777282 A G 0.080248 -5.9907e-05
17:3783872 C T 0.798656 -2.1170e-05
17:3784367 T C 0.031532 2.6013e-05
17:3786907 A G 0.714640 -3.2520e-05
17:3787726 A G 0.141330 -3.4853e-05
17:3788099 A G 0.143057 4.8637e-05
17:3790498 A G 0.313299 -2.7703e-05
17:3793198 G A 1.077781 -2.0379e-05
17:3793303 G A 1.076967 -7.0449e-05
17:3793409 C G 0.033370 1.5235e-05
17:3793472 T C 0.575871 6.1663e-06
17:3797144 G C 0.031899 -7.7132e-05
17:3800118 A G 0.021175 1.1647e-04
17:3803936 T C 0.181132 -2.4107e-05
17:3804073 G A 0.471225 -1.2212e-05
17:3808032 G A 0.772677 -2.6965e-05
17:3809859 T G 0.036505 2.5373e-05
17:3810390 T G 0.058609 -4.7062e-05
17:3811533 T C 0.612383 -2.4062e-05
17:3817178 T C 0.394310 -5.6555e-06
17:3817609 A G 0.484837 -2.7534e-05
17:3817903 G C 0.178208 2.3318e-05
17:3818788 A G 1.235622 -2.8759e-05
17:3821840 C T 1.452786 -3.6092e-05
17:3821919 T C 1.349593 -6.8717e-06
17:3821953 C T 0.920690 2.1075e-06
17:3825490 C T 1.364991 1.7461e-06
17:3827502 G T 1.930379 1.4891e-04
17:3828086 G C 0.316974 -7.0936e-05
17:3828091 A G 0.128204 6.8529e-05
17:3828702 C T 0.744296 -2.4224e-06
17:3835885 T C 0.026297 1.2021e-05
17:3837061 A G 0.111401 4.1345e-05
17:3838626 C T 0.214281 -2.3674e-05
17:3838816 G A 0.052218 6.8107e-05
17:3840506 C T 0.152943 9.8989e-06
17:3840540 T C 0.359201 6.4693e-05
17:3840928 G A 0.360227 5.9332e-05
17:3844345 A G 0.052065 1.0013e-04
17:3844787 G C 0.504724 -1.6024e-06
17:3848013 C A 0.888645 3.9041e-05
17:3849230 T C 0.037086 1.4916e-06
17:3851451 T C 0.487363 -6.1407e-06
17:3859936 T C 0.392616 -4.7231e-05
17:3860393 T C 0.024366 -1.8738e-04
17:3863352 G A 0.142943 -9.8225e-06
17:3864442 A G 0.301602 5.0792e-05
17:3868171 C T 0.178594 -2.2316e-05
17:3870462 T C 0.040647 1.4668e-04
17:3871591 A G 0.380821 -1.2573e-05
17:3876037 G A 0.520278 1.3878e-05
17:3881293 T C 0.357338 2.0114e-04
17:3881345 T C 1.051013 1.8671e-04
17:3886083 C T 1.968098 9.7291e-05
17:3903734 T C 0.140470 6.6616e-05
17:3915151 C G 0.753203 5.9125e-05
17:3915612 A G 0.069962 1.4961e-05
17:3918246 A G 0.024824 6.9596e-05
17:3926110 G C 0.110044 2.0669e-05
17:3928080 A G 0.128983 2.9736e-06
17:3938972 C A 0.049371 4.6755e-05
17:3939632 C T 0.422938 1.1272e-04
17:3940179 A G 0.038923 9.8830e-05
17:3947533 A G 0.268378 2.4483e-08
17:3947588 T C 0.102663 -3.1753e-05
17:3947644 C T 0.805956 9.6689e-05
17:3951975 A C 0.997705 7.5633e-05
17:3952474 G T 0.420815 1.9253e-05
17:3953102 G A 0.780652 9.1946e-05
17:3956320 T C 0.062403 -1.0119e-04
17:3958105 G T 0.786072 4.9118e-05
17:3964669 A G 0.051724 2.1500e-04
17:3972784 A G 0.382489 6.4381e-05
17:3981290 G A 0.129953 -2.0058e-06
17:3982937 C A 0.206160 -1.1816e-05
17:3983292 T C 0.022620 4.7019e-05
17:3994170 C T 1.222302 -7.5588e-05
17:3995572 C T 0.030263 -5.0240e-05
17:3996470 G A 0.347691 1.5436e-04
17:4002363 A C 0.028443 4.0379e-07
17:4003896 A G 0.036427 -1.0355e-06
17:4004590 C T 0.039300 9.8319e-05
17:4004714 A G 0.023447 7.7659e-06
17:4009653 G T 0.069303 -1.3703e-04
17:4023347 T C 0.071819 1.0163e-05
17:4028339 A G 0.032863 -1.1515e-04
17:4028546 T C 0.145299 3.3994e-05
17:4038175 C A 0.037050 -6.4750e-07
17:4041685 A G 0.031399 -1.0529e-04
17:4043868 A G 0.282121 1.7002e-06
17:4052449 G T 0.050770 -5.5060e-06
17:4055828 G A 0.278294 8.6532e-06
17:4058337 A G 1.570636 2.7214e-05
17:4060233 A G 0.031370 2.9831e-06
17:4061635 G C 0.137097 -6.6089e-06
17:4065304 T C 0.101196 5.6661e-05
17:4066404 T C 1.179519 5.3992e-06
17:4067415 G C 0.171191 2.9890e-05
17:4069900 A G 0.128344 -1.1315e-05
17:4077540 A C 0.078872 5.3817e-06
17:4080698 A G 0.022883 2.9984e-05
17:4081423 C A 0.141346 6.2463e-06
17:4090202 G A 0.030744 4.5462e-05
17:4093430 G A 0.058164 -8.9304e-06
17:4099519 A G 1.969363 -3.7707e-05
17:4105059 G A 0.096473 2.0085e-05
17:4141536 A G 1.202817 -1.6163e-05
17:4151820 C T 0.054201 1.5865e-05
17:4151867 A G 0.029260 4.5782e-05
17:4156190 C T 0.172233 1.8001e-06
17:4157057 G A 0.766426 4.2951e-05
17:4167867 A G 0.036826 1.9239e-05
17:4168656 G A 0.242837 3.0186e-05
17:4181636 A G 0.983690 -7.5385e-05
17:4188866 C T 0.164780 1.8290e-05
17:4191295 C T 0.080822 -5.7289e-05
17:4200647 C T 0.068661 -4.8693e-05
17:4205445 C T 1.357685 9.1726e-06
17:4216210 T C 0.068618 3.1926e-05
17:4217151 T C 0.054697 6.3141e-05
17:4217345 T C 0.037949 3.2821e-05
17:4217707 G A 0.103815 1.0364e-04
17:4225075 C T 0.043834 6.8978e-07
17:4227394 C T 0.038965 1.0176e-04
17:4228947 G T 0.089463 -1.8628e-05
17:4231383 A G 0.030805 -4.6975e-05
17:4246296 T C 0.024921 -1.7604e-06
17:4254687 A G 0.048556 1.2262e-04
17:4266739 C A 0.635671 -8.9418e-06
17:4273483 T C 0.477969 -4.8174e-06
17:4278664 T C 0.670907 3.5768e-07
17:4285389 T G 0.046969 -7.2637e-06
17:4285535 T G 0.020299 -5.7614e-05
17:4289767 A G 0.035132 -2.9069e-05
17:4298387 C G 0.331252 -1.0125e-06
17:4305660 T C 0.067418 1.5780e-05
17:4307550 A G 0.032461 -1.9548e-05
17:4309077 T C 1.075834 2.9375e-07
17:4309214 T C 0.054386 1.1107e-06
17:4310639 T C 0.838511 1.6227e-05
17:4312892 C T 0.085094 3.6165e-05
17:4315506 T C 0.749103 -1.3742e-05
17:4316478 A G 0.293513 -1.0691e-05
17:4319606 A C 0.963803 -1.6367e-05
17:4320515 T C 0.034574 -5.3155e-06
17:4320544 G A 0.566183 -4.3444e-06
17:4323336 C T 0.488184 8.0399e-05
17:4323989 C G 0.820721 8.1121e-05
17:4324035 C A 0.376734 -1.2613e-06
17:4324134 T C 0.151229 -1.3280e-05
17:4324361 T C 0.750369 1.4201e-04
17:4326156 T G 0.306204 -5.2050e-06
17:4326360 A G 1.533563 1.7571e-04
17:4330974 T C 0.166481 1.0700e-05
17:4334321 A G 0.143884 -8.2040e-06
17:4337283 A G 0.358893 3.6625e-05
17:4337412 G C 0.520106 5.3146e-05
17:4338964 T C 0.656788 2.9885e-05
17:4339554 G C 0.428452 7.7678e-06
17:4343187 C T 0.167101 8.0065e-06
17:4343525 A G 0.028936 -2.6843e-05
17:4346955 C A 0.176011 -1.7076e-05
17:4347022 A G 0.067628 9.5816e-06
17:4349132 C T 0.716743 -2.3478e-05
17:4349200 A G 0.300239 2.9751e-05
17:4349508 A G 0.337269 5.2242e-05
17:4351396 T C 1.784722 1.3347e-05
17:4351998 T C 0.307305 6.3795e-05
17:4354257 A G 1.238631 -1.0172e-05
17:4354293 C G 0.330719 5.6239e-05
17:4356375 T G 0.727311 -1.2035e-05
17:4363315 A G 0.136880 1.7369e-07
17:4369555 A G 0.023821 -2.5715e-05
17:4370323 A G 0.170856 -1.2604e-04
17:4370833 G A 0.367669 7.8623e-05
17:4371665 G A 0.124549 -5.1258e-05
17:4377095 A G 1.238358 4.6253e-06
17:4379585 A G 0.083656 -1.4894e-05
17:4379847 A G 0.292790 -2.7459e-05
17:4380308 T C 0.699911 -9.3484e-06
17:4382185 T C 0.038783 1.5043e-05
17:4383364 C T 0.027268 -7.7065e-05
17:4384824 A G 0.041124 -1.2879e-04
17:4385099 T C 1.030591 1.9221e-05
17:4385503 T C 0.657856 7.5362e-06
17:4385616 A G 0.666697 -2.6206e-05
17:4387218 A G 0.049271 -7.4399e-06
17:4388610 G A 0.090897 -2.3580e-05
17:4390143 A C 0.054535 9.5955e-06
17:4390529 T C 0.377595 3.7293e-05
17:4392669 G C 0.578211 -3.1133e-05
17:4396110 G A 0.981707 9.9796e-06
17:4398442 G A 1.670852 -2.5672e-05
17:4400333 A G 1.380006 1.3729e-05
17:4400846 C A 1.076571 2.7142e-06
17:4404070 T C 0.122014 -2.5593e-06
17:4404141 A G 1.912157 -7.7391e-05
17:4404575 T C 0.040020 1.6940e-05
17:4406205 A G 0.344644 -1.8083e-05
17:4406973 A G 0.262393 9.6708e-07
17:4407712 G A 0.179169 4.0262e-05
17:4415826 C A 0.596319 3.3610e-05
17:4416980 A G 0.776981 1.8114e-06
17:4419742 A G 0.065399 3.0670e-05
17:4419941 C T 0.078632 -1.7569e-05
17:4422129 T C 0.520839 2.8513e-05
17:4422543 T C 0.077486 -1.7024e-05
17:4426379 A G 1.900823 -5.2185e-05
17:4427364 A G 1.268716 -2.1789e-05
17:4429147 A G 0.440770 -1.0913e-06
17:4430209 C T 0.178380 -3.4754e-05
17:4433600 T G 0.461510 -7.4575e-07
17:4434345 T C 0.057625 -2.4563e-05
17:4435235 G A 0.109551 -1.7019e-05
17:4436931 A G 0.024389 -1.3994e-05
17:4441885 G C 0.787371 2.0221e-05
17:4444164 A G 0.376864 4.6066e-05
17:4445085 A G 0.066246 -3.1324e-05
17:4447183 C T 1.457862 -1.8041e-06
17:4448104 T C 0.029712 3.0907e-06
17:4448236 T C 0.059576 -3.6810e-05
17:4448389 T G 0.025184 -5.3791e-05
17:4450823 T G 0.454077 4.5586e-06
17:4451576 C T 0.024447 4.7700e-06
17:4453815 T C 0.373570 3.0105e-05
17:4455162 A G 0.031357 -3.6581e-05
17:4455266 T G 0.044976 -6.5953e-07
17:4457571 T C 0.074036 -9.0700e-05
17:4457617 A G 0.093945 -4.2934e-05
17:4458302 A C 1.576345 4.4118e-05
17:4458515 T G 0.063149 1.8218e-05
17:4458598 C G 0.466687 -1.3558e-05
17:4458635 T C 0.045369 5.3206e-05
17:4458790 A G 0.118197 -1.3157e-05
17:4459209 A C 0.387897 4.1988e-06
17:4459400 C T 0.044739 -3.7608e-05
17:4461748 A G 0.768747 -2.6249e-05
17:4463023 A G 1.501018 -1.4925e-05
17:4463699 A G 0.575699 -1.1562e-05
17:4465753 C T 0.060699 5.5168e-05
17:4470589 G A 0.290118 -9.8125e-05
17:4475570 G A 1.567338 -4.6613e-05
17:4476486 A G 0.020471 -6.6871e-06
17:4479159 T C 1.265330 4.2971e-06
17:4479650 A G 0.288233 -4.3964e-05
17:4483105 A G 0.290128 1.9797e-05
17:4483518 T C 0.020341 -1.0358e-05
17:4493626 T C 0.354271 2.6670e-05
17:4495210 T C 1.410627 1.8211e-05
17:4495740 A G 0.576095 -1.5302e-05
17:4496810 A G 0.037878 4.3957e-05
17:4498611 A G 0.578234 -7.0715e-06
17:4498641 G A 0.309817 4.8219e-05
17:4501553 A G 0.195540 -1.5785e-05
17:4502386 A G 0.089359 -4.4001e-06
17:4502875 C T 0.032013 -4.4412e-05
17:4506873 A G 0.372622 -9.8064e-06
17:4508276 G T 0.321803 -8.9372e-07
17:4508919 A G 0.922092 1.6637e-05
17:4510526 T C 0.131836 4.9539e-05
17:4512492 A G 1.756413 -2.7931e-05
17:4519139 C T 0.663734 1.1849e-04
17:4521099 G A 1.416079 5.4904e-05
17:4528838 G A 0.364508 1.1793e-05
17:4531882 C T 0.322440 -4.6783e-05
17:4535314 A G 0.042260 5.5528e-06
17:4536241 C T 0.234424 9.7508e-05
17:4539392 T C 1.053234 1.2381e-05
17:4545163 G C 0.430929 1.6276e-05
17:4545581 T C 1.496065 1.4845e-05
17:4549474 A G 0.032399 5.1706e-05
17:4557860 T C 0.310813 2.7180e-05
17:4558850 T C 0.079622 2.6959e-05
17:4559033 T C 0.071436 1.0822e-04
17:4566769 A G 0.086934 4.7246e-05
17:4567798 A G 1.493744 1.5783e-05
17:4574751 A T 0.488447 -2.3171e-05
17:4580579 G A 0.102121 1.2728e-04
17:4585821 A G 0.080277 -5.6063e-05
17:4608622 C T 1.396641 -1.2874e-05
17:4614597 T C 0.229014 4.3583e-05
17:4615519 C A 0.130528 3.3932e-05
17:4619091 T C 0.174985 1.3299e-05
17:4620897 G A 0.480634 -9.6373e-06
17:4625958 C T 0.482325 2.3864e-05
17:4626173 G A 0.118136 1.4490e-06
17:4626247 G A 0.057219 3.4466e-05
17:4626318 G T 0.491293 2.6226e-05
17:4626354 C A 1.676191 1.7641e-05
17:4630462 T C 1.552664 -2.0869e-05
17:4631266 G A 0.145111 8.9806e-06
17:4637698 A G 0.259748 3.4506e-05
17:4637886 A G 0.693325 -2.1694e-04
17:4638010 G T 1.302790 -8.9045e-05
17:4639597 T G 0.853954 -1.9214e-04
17:4642815 T C 0.465256 3.8290e-05
17:4645324 C T 0.877612 -6.0145e-05
17:4647002 G A 1.266840 -2.0183e-05
17:4647044 T C 0.255434 -1.8684e-05
17:4649787 T C 0.084205 1.5208e-05
17:4652156 A G 0.133887 -5.5619e-06
17:4652342 A G 1.189494 -1.0797e-05
17:4653555 T C 0.424109 -4.9086e-05
17:4658675 T C 0.064058 -3.9168e-05
17:4659093 A G 0.551278 1.2642e-05
17:4661236 C T 0.222831 2.2476e-05
17:4662483 C T 1.499748 2.4833e-05
17:4670182 T C 0.080611 2.1819e-05
17:4670972 C G 0.728149 2.5454e-05
17:4673185 G A 0.121738 1.4755e-05
17:4675595 A G 0.141541 -2.9289e-06
17:4677083 A G 0.341875 -2.2469e-05
17:4678855 G T 1.265769 -2.6869e-06
17:4683035 C G 0.074918 1.9063e-06
17:4686414 C A 0.779234 1.9968e-05
17:4686700 G A 0.780087 1.9247e-05
17:4689313 C G 0.219614 -1.4471e-05
17:4689572 C T 1.065227 4.0950e-06
17:4693054 A G 0.950204 7.2071e-07
17:4699552 A G 0.905091 -2.1836e-06
17:4700993 G C 0.022824 8.4155e-06
17:4701402 T C 0.082624 -1.7211e-05
17:4702206 A C 0.132819 -2.5568e-05
17:4704287 T C 0.032691 -2.3476e-05
17:4704940 C T 0.165985 -9.9174e-06
17:4706109 C T 0.276713 1.7501e-07
17:4712395 T A 0.541512 -4.7695e-05
17:4712617 T C 0.144582 2.6889e-05
17:4714471 C T 0.053656 -1.4835e-05
17:4717444 A G 0.047670 1.0359e-05
17:4718776 A G 1.456629 6.3649e-05
17:4720131 G C 0.892257 -2.2880e-05
17:4720469 T C 0.978640 1.1568e-05
17:4721376 G A 0.282020 -4.7870e-06
17:4722606 A G 0.637995 -8.2940e-06
17:4722698 G C 0.147902 2.2430e-05
17:4722876 A G 0.320025 -2.2958e-05
17:4726143 G T 0.026826 1.3992e-05
17:4739023 A G 0.043376 3.9003e-06
17:4740747 T G 0.035856 -3.7057e-06
17:4742944 G A 0.191522 2.2525e-05
17:4742975 G A 0.031672 -4.4316e-05
17:4744683 G A 0.091108 -1.7820e-04
17:4749936 C T 0.373190 1.0495e-05
17:4752260 A G 1.140057 -3.3950e-05
17:4760031 G C 0.185430 6.1369e-05
17:4761395 C T 0.087502 -9.2210e-07
17:4762035 C A 0.185342 4.9867e-05
17:4764359 T C 1.508015 -3.5296e-05
17:4765424 G A 0.043451 -9.5723e-06
17:4769810 A G 0.119324 3.6517e-05
17:4785847 A T 1.690660 1.2626e-05
17:4787720 T C 0.086266 -8.6278e-06
17:4787781 A C 0.020572 -1.4164e-04
17:4788323 T C 0.071728 8.8369e-07
17:4793052 T C 0.167124 6.8286e-05
17:4794143 G A 0.082341 2.0513e-05
17:4796274 C T 0.747490 2.1639e-05
17:4796286 T C 0.713442 2.1784e-06
17:4796712 A G 0.027933 -2.5679e-05
17:4797305 A G 0.147951 1.8769e-05
17:4797910 A G 0.051487 6.7061e-05
17:4799236 T C 0.236434 2.5951e-05
17:4799289 T C 0.075415 1.1397e-05
17:4805389 A G 0.181269 5.8013e-05
17:4807995 T C 1.721742 -6.5994e-06
17:4809616 G A 0.120882 -6.7754e-05
17:4811545 G C 0.478635 3.0012e-05
17:4824147 T C 0.024544 2.2410e-05
17:4829817 T G 0.181655 9.2303e-05
17:4831790 A G 0.659858 3.3770e-05
17:4834209 T G 0.358565 1.1497e-05
17:4835895 C T 0.245025 6.8047e-05
17:4836381 T C 0.146516 -1.9789e-05
17:4836673 T C 0.084467 -1.1530e-05
17:4839149 T C 1.191094 -2.0194e-05
17:4844881 C T 1.643198 -6.4949e-06
17:4847443 C T 1.644029 -8.2870e-06
17:4856376 G A 1.407430 -2.4065e-05
17:4856580 C T 1.162411 -3.2544e-05
17:4862962 A G 0.081332 5.1696e-05
17:4874215 C T 1.631717 -1.5434e-05
17:4875628 G A 0.129729 -1.1458e-05
17:4883045 T C 0.035703 4.1451e-05
17:4883588 A G 0.027310 -5.3812e-05
17:4883818 G C 1.621993 -2.2376e-05
17:4888017 C T 0.072971 -1.9416e-05
17:4891956 A G 1.083124 -3.0959e-05
17:4892176 G C 0.250627 1.1778e-05
17:4893357 C G 1.461815 -3.3846e-05
17:4901853 G C 0.088635 3.0408e-05
17:4901982 T C 0.074175 8.7027e-05
17:4908721 G A 0.128051 -2.8595e-05
17:4911239 C T 0.085493 -4.1280e-05
17:4911827 T C 0.311320 2.0014e-05
17:4918458 A C 0.547844 -4.1058e-06
17:4933132 A C 0.051799 5.8884e-05
17:4936898 T C 0.341122 4.3913e-05
17:4937575 C T 1.915753 -3.4641e-06
17:4946325 A G 1.343206 -3.1545e-05
17:4948344 A G 0.028657 -2.2413e-05
17:4953756 A G 0.232746 -4.7434e-05
17:4955206 T G 1.835177 -1.9546e-05
17:4955726 T C 0.035048 -5.0687e-05
17:4961242 G A 1.367111 8.7728e-06
17:4965589 A T 1.343959 1.3730e-05
17:4969358 G A 1.040737 2.6226e-05
17:4973051 A C 0.098820 -8.0852e-05
17:4980381 A G 0.270498 2.3077e-05
17:4981278 A G 0.046405 -1.4595e-05
17:4987930 T C 0.988831 -4.5853e-05
17:4992172 T G 0.271248 2.9104e-05
17:4992282 C T 0.101212 7.3724e-06
17:4997176 T C 0.121034 1.2728e-04
17:5000001 A G 0.108382 2.6549e-05
17:5006447 A T 0.025606 4.6029e-05
17:5014368 A T 0.208997 -4.9006e-05
17:5022639 G C 0.918431 -2.0561e-05
17:5026021 T C 0.040325 -9.8899e-05
17:5042837 T C 0.212519 -2.9967e-05
17:5044794 A G 0.119999 -1.2920e-04
17:5062571 A G 1.296311 7.2670e-05
17:5072134 T C 0.077820 -8.4631e-05
17:5085857 T C 0.156306 -8.8427e-07
17:5086198 A G 0.025547 -8.5438e-06
17:5087040 G A 0.915046 -2.4807e-05
17:5088323 T C 0.135455 -5.5315e-05
17:5093899 C T 1.842526 -2.2721e-06
17:5112369 A G 0.208205 3.7306e-07
17:5113423 A G 0.895636 -1.1921e-05
17:5113925 A G 0.031841 2.1939e-05
17:5123402 T C 0.141859 -5.4708e-05
17:5126674 G A 1.408773 2.9392e-05
17:5126689 A G 1.287846 7.7629e-05
17:5126768 A G 0.155426 -4.9305e-05
17:5135844 T C 0.077320 -6.7162e-05
17:5137286 T C 1.223603 3.6513e-05
17:5141765 G A 0.047119 -3.7652e-05
17:5145559 T C 1.601162 5.6897e-06
17:5147504 T G 0.113053 7.9936e-05
17:5163963 C T 0.071608 6.9415e-05
17:5170258 G A 0.147370 8.2254e-05
17:5174154 C A 0.044986 -3.3820e-05
17:5178518 C T 0.106850 -3.3190e-05
17:5182061 T C 0.990746 -1.2382e-05
17:5184467 G T 0.239838 -3.0658e-05
17:5187169 G T 0.029144 -2.4532e-05
17:5202969 G A 0.411243 -3.1902e-05
17:5208990 G A 0.027615 1.2733e-04
17:5216567 G A 0.040845 3.7212e-05
17:5219435 G C 0.171557 -1.4268e-05
17:5230747 C T 0.036437 3.2308e-05
17:5235456 G A 0.081718 2.0647e-05
17:5239678 A G 0.076889 1.0170e-04
17:5240480 C T 0.027443 1.1535e-04
17:5243269 T A 0.067742 -5.8729e-05
17:5244894 C G 0.792282 4.2482e-06
17:5271763 C G 0.125783 -8.3219e-05
17:5271804 G A 0.174982 2.8502e-05
17:5276611 A G 0.030536 -3.2983e-06
17:5281989 C T 0.995232 -2.2237e-05
17:5282397 T C 0.082014 9.3362e-05
17:5292262 T C 0.052159 1.1916e-05
17:5295001 G A 0.390951 -6.9826e-05
17:5297996 C A 0.141573 -2.2733e-05
17:5308377 T C 0.372463 -7.5582e-05
17:5312892 G A 0.783768 -9.0319e-05
17:5313988 C T 0.057372 1.2381e-05
17:5314263 C G 0.820990 -3.4472e-05
17:5317199 C T 0.093173 -9.3679e-05
17:5317815 T C 0.054470 -3.1372e-05
17:5326145 G C 0.525708 1.0865e-05
17:5328633 A G 0.483026 3.2000e-06
17:5334186 C G 0.044298 1.8346e-04
17:5335035 C T 0.038297 -5.5613e-05
17:5336058 A G 0.429725 2.5545e-05
17:5338281 A G 0.038426 3.2757e-05
17:5340499 C G 0.037534 -6.6173e-05
17:5341050 C G 0.206985 -6.0928e-05
17:5347788 A G 0.058381 2.4021e-06
17:5354204 C G 0.143037 6.2905e-05
17:5355210 A G 0.525896 -1.1930e-05
17:5355428 G A 0.039108 1.2157e-05
17:5356577 T C 0.087320 -2.9403e-06
17:5357491 A C 0.431458 2.3470e-06
17:5363652 T C 0.171525 7.1697e-05
17:5366947 A G 0.240702 -7.2615e-06
17:5368270 C T 0.066051 3.6862e-05
17:5370687 T G 0.441640 -1.4286e-05
17:5384551 C T 0.061393 -5.9025e-05
17:5389888 T C 0.189795 1.9033e-05
17:5392791 G A 0.055921 8.2884e-06
17:5403468 T C 0.109973 3.4702e-05
17:5404801 A G 0.046109 5.5608e-07
17:5412473 C A 0.506805 4.8748e-06
17:5414267 T C 0.021941 -5.7302e-05
17:5418799 A G 0.096600 7.0435e-05
17:5419278 T C 1.553475 -1.2264e-05
17:5423104 A C 0.815252 3.0370e-05
17:5432668 A C 0.219166 -1.2805e-04
17:5436263 T C 0.788192 2.7091e-05
17:5437093 A C 0.163940 -1.4774e-05
17:5437285 A G 0.093990 6.0304e-05
17:5442951 T C 0.025684 6.2099e-06
17:5443109 G A 0.053311 4.0538e-05
17:5445243 A G 0.093400 5.0669e-05
17:5461671 C G 0.093182 4.5878e-05
17:5482859 T C 0.228069 -1.2957e-05
17:5485367 T A 0.891705 3.3337e-05
17:5497949 A G 0.091566 3.6750e-05
17:5502438 C T 0.038235 5.8034e-06
17:5512186 G A 0.230958 -2.9812e-05
17:5520660 T C 0.887502 3.9245e-05
17:5521749 T C 0.400935 -6.0580e-05
17:5521773 G A 0.094159 1.7126e-06
17:5526935 G T 0.246320 -1.8695e-05
17:5528764 G C 1.578792 -4.0718e-07
17:5535045 A G 0.864633 2.4891e-05
17:5547992 C A 0.193239 2.7695e-05
17:5551690 C T 0.269709 -1.3443e-05
17:5556425 T C 0.877272 5.2218e-05
17:5558324 T C 0.036326 3.6639e-05
17:5558745 A C 0.699460 5.3562e-05
17:5565120 C T 0.308966 1.3619e-04
17:5565153 T C 0.030831 -1.0920e-05
17:5566089 A G 0.334170 -5.3464e-05
17:5566927 A C 1.586225 -9.3884e-07
17:5566962 A G 0.166897 7.2843e-05
17:5569821 G A 0.246366 4.6845e-05
17:5570518 G A 0.604359 2.8060e-06
17:5576524 C T 0.037807 -4.7911e-06
17:5577643 C T 0.137519 2.2706e-05
17:5579973 A C 0.424155 2.0110e-05
17:5586889 C T 1.124205 1.1924e-05
17:5589067 T C 0.570000 -1.4098e-05
17:5599328 C T 0.168893 3.2879e-06
17:5608464 A G 0.094542 1.3619e-04
17:5608503 T C 0.080303 6.5623e-05
17:5608896 G C 0.091371 -1.5226e-06
17:5610337 C A 0.397637 -2.3493e-05
17:5615456 T C 0.919635 5.1051e-07
17:5616349 C G 0.041335 5.3213e-05
17:5618167 G A 0.257132 -1.4942e-05
17:5621216 A G 0.034165 -1.1651e-04
17:5639141 C T 1.869605 4.3268e-05
17:5641963 G A 0.628098 -1.0675e-05
17:5642723 T C 0.038238 -1.8161e-05
17:5644253 C G 1.587277 1.2777e-04
17:5645968 G A 0.564845 7.6134e-05
17:5651255 C T 1.912274 1.8827e-05
17:5653744 C A 0.407021 -7.7886e-06
17:5654229 A G 0.106311 -3.4370e-05
17:5660995 C T 1.877505 5.4967e-05
17:5664752 A G 0.969617 6.4600e-05
17:5676265 T G 0.052471 2.6687e-05
17:5676467 T C 0.071871 -2.2337e-05
17:5677481 G T 0.923770 9.1431e-05
17:5678322 C T 0.034499 -4.3910e-05
17:5681836 A G 0.075090 -4.2524e-05
17:5683702 T G 0.051952 1.5220e-05
17:5684066 G A 1.057223 -1.9552e-05
17:5684985 G A 0.462416 5.3927e-05
17:5685471 G A 0.098483 1.0716e-05
17:5687173 C T 0.166416 -2.4484e-05
17:5687383 C A 0.415735 7.5547e-06
17:5689174 C T 1.773281 9.8294e-06
17:5689610 A G 0.068745 2.0305e-05
17:5690071 T C 0.050968 -5.1202e-06
17:5691873 T C 0.689248 -2.3501e-06
17:5693195 T G 0.026193 5.2684e-05
17:5697031 A C 0.187225 2.4638e-05
17:5699074 T C 0.112073 -2.0154e-05
17:5702546 C T 0.327633 1.2938e-05
17:5705693 A C 0.151557 -7.7600e-05
17:5711537 A G 0.074779 -9.5605e-06
17:5714706 G A 0.482526 3.2023e-06
17:5717679 A C 0.408767 8.4108e-06
17:5718999 G A 1.747474 3.7806e-05
17:5723552 T C 0.049939 1.5504e-05
17:5724358 C T 0.100433 -1.6306e-05
17:5724815 T C 0.040854 1.0358e-04
17:5725484 T C 1.183142 -6.0058e-06
17:5727998 T A 0.030611 2.3557e-05
17:5728122 T C 0.902111 6.9671e-07
17:5728870 T C 0.374281 4.5285e-05
17:5729774 G C 0.323167 -8.2363e-05
17:5730400 G A 0.394888 -4.3496e-05
17:5731943 G A 0.027641 -1.7002e-05
17:5737583 T C 0.044668 -6.3630e-06
17:5737652 T C 0.049738 -6.9232e-05
17:5737909 C T 1.217177 -1.1109e-05
17:5739151 C T 0.227057 -2.1886e-05
17:5739619 T G 0.056843 -5.2684e-05
17:5740537 A G 1.622331 -6.7343e-05
17:5741121 G A 1.914556 1.3551e-04
17:5741431 G A 0.167646 -2.8644e-05
17:5741793 C T 0.160931 -2.7189e-05
17:5742261 T C 0.417381 6.4553e-05
17:5743179 G A 0.023778 -9.6360e-05
17:5746027 A G 1.086486 9.6804e-06
17:5752146 A G 1.522225 1.0814e-05
17:5757530 A G 1.064324 1.3476e-05
17:5758208 G A 0.057888 1.2342e-05
17:5758520 T G 0.928983 2.7255e-05
17:5758886 C T 0.694049 9.5083e-06
17:5762314 T C 0.147484 -1.7627e-05
17:5765405 A G 0.225460 6.1676e-06
17:5766026 C A 0.764829 2.7284e-05
17:5767671 A G 0.243737 1.9275e-05
17:5768969 C T 0.542820 6.9015e-06
17:5770670 T C 0.210094 -8.5604e-06
17:5772851 T C 0.224778 -6.6588e-07
17:5776262 A G 0.975783 2.0962e-05
17:5780074 T C 0.069307 -3.3598e-05
17:5780400 T C 0.762998 -7.3861e-05
17:5782339 T G 0.065077 -4.8923e-05
17:5783429 C T 0.758143 1.4694e-05
17:5784349 T C 0.053454 -3.5894e-07
17:5785424 T G 0.462896 1.7635e-05
17:5789333 A G 1.253162 3.9024e-05
17:5790379 T C 0.067249 5.4791e-05
17:5791847 T G 0.221883 1.8698e-05
17:5791867 T C 0.114939 -1.3793e-05
17:5794739 A G 0.026914 5.1653e-05
17:5799562 G A 0.429608 -6.9933e-07
17:5801041 A G 0.456152 1.5379e-05
17:5801331 A G 1.219241 4.7055e-05
17:5801401 G A 0.079453 -4.0056e-05
17:5801866 G A 0.458979 -1.2864e-05
17:5802199 C T 0.151200 2.4011e-05
17:5804640 G T 0.178078 -2.8939e-05
17:5805536 C T 0.227998 -4.4197e-05
17:5805901 T C 0.047485 -7.4727e-06
17:5809373 C G 0.161032 2.5395e-04
17:5812629 G T 0.987653 4.4544e-05
17:5814777 T C 0.047807 -1.9419e-05
17:5818036 A G 0.026794 2.7700e-05
17:5818262 A G 0.984839 6.8117e-05
17:5818764 C A 1.762784 6.5569e-05
17:5820197 T G 0.139243 1.6588e-05
17:5821629 T G 0.117389 -6.4010e-06
17:5822901 C T 1.750372 4.5514e-05
17:5826125 G C 0.114225 -9.5628e-06
17:5828414 G A 0.066139 -2.2506e-06
17:5828945 T G 0.351690 -2.1242e-05
17:5829341 T A 0.040468 -3.4982e-05
17:5834872 C T 0.162934 -1.3011e-05
17:5834982 C T 0.520541 7.4914e-05
17:5836055 T C 0.494568 7.7022e-05
17:5836957 T C 0.042334 6.0315e-05
17:5838200 C T 0.516308 7.0626e-05
17:5841375 T C 0.077616 9.4949e-06
17:5844369 G A 0.057781 -2.9313e-05
17:5844872 T C 0.940106 -6.8909e-05
17:5853986 T G 0.853269 -1.7911e-05
17:5863236 A G 0.100420 -4.3433e-06
17:5864525 A G 0.105584 -1.9207e-05
17:5864612 T G 0.066619 4.7353e-05
17:5865515 A G 0.033597 2.8263e-05
17:5875412 A G 0.234123 -1.6812e-05
17:5875932 G A 0.077090 9.6214e-06
17:5882038 A G 0.079284 5.2443e-05
17:5885376 A G 0.163333 7.7884e-05
17:5891698 A G 0.585462 2.6971e-05
17:5893195 A G 0.167176 1.6705e-04
17:5897773 A G 0.079177 7.2295e-05
17:5905610 T C 0.051078 -1.9621e-05
17:5905780 C T 0.021850 2.8151e-05
17:5906442 C A 0.727870 1.7576e-05
17:5913408 A G 1.820497 -1.4895e-05
17:5920324 T C 0.128941 4.2909e-05
17:5921265 T C 0.031886 4.4872e-05
17:5923297 T C 0.072059 -2.1727e-04
17:5925565 T C 0.894250 -9.9592e-05
17:5928237 C T 0.966205 -4.8640e-05
17:5932243 G A 1.193327 1.1349e-04
17:5936617 C T 0.167912 7.1248e-06
17:5936829 A G 0.135491 -8.5802e-05
17:5937578 G A 0.438011 2.6467e-05
17:5938377 G A 0.211094 1.0289e-04
17:5939014 T C 1.092569 -2.2364e-06
17:5940435 T C 0.260170 1.3122e-05
17:5942358 G T 1.514377 -3.3417e-05
17:5944174 A G 0.083163 -1.1622e-04
17:5944611 G C 0.115877 8.2383e-05
17:5948162 A C 1.402145 -1.0220e-05
17:5948606 T C 0.817981 4.3771e-05
17:5959278 T A 0.733060 -2.3220e-05
17:5960756 A G 0.059128 1.6353e-05
17:5960849 A G 1.069203 -3.3487e-05
17:5961137 G A 1.264626 -6.4379e-05
17:5962274 T C 0.063938 -2.2517e-05
17:5962449 T C 0.034213 8.8571e-05
17:5963194 G T 0.521339 -9.4511e-05
17:5963413 A C 0.465389 8.6804e-06
17:5965400 A G 0.161379 1.2506e-06
17:5966814 T G 0.043295 -6.0558e-05
17:5975043 G A 1.088456 1.2734e-05
17:5980100 T C 0.297704 -1.5988e-05
17:5985506 G A 0.631902 -4.0949e-05
17:5986190 T C 0.041542 -2.3146e-05
17:5988128 A G 1.588643 1.1145e-05
17:5989456 C T 0.696587 2.6452e-05
17:5993315 A G 1.564186 -2.7702e-05
17:5997144 A G 0.499836 1.6543e-07
17:5997476 A G 0.491611 2.9624e-05
17:5999580 T G 0.052042 -3.1873e-05
17:5999871 T C 0.200756 7.8356e-06
17:6000289 A G 0.026320 -4.9352e-05
17:6000648 G A 0.794242 -1.4447e-05
17:6002259 G A 0.084601 1.0207e-04
17:6004639 C T 1.336387 8.0523e-06
17:6004858 T C 0.121118 9.5439e-05
17:6005246 G C 0.379711 -6.5999e-06
17:6006875 T C 0.026070 2.5414e-05
17:6011301 C T 0.095292 -6.1509e-05
17:6012979 T C 0.044808 8.3091e-05
17:6013834 A G 0.045178 -7.0805e-06
17:6014188 T C 0.029111 -8.8589e-05
17:6017933 T C 1.837297 1.7652e-05
17:6019673 T C 0.118924 8.0132e-05
17:6021541 T C 1.074964 -4.0979e-05
17:6023792 T C 0.083114 2.5415e-05
17:6024002 A G 0.099025 -4.7081e-05
17:6024188 T C 0.175332 3.3978e-05
17:6024288 C A 0.284185 1.1297e-05
17:6027422 T G 0.028073 2.9844e-06
17:6028184 G A 0.667073 -1.0188e-04
17:6036139 A C 0.080624 1.0623e-05
17:6037094 A G 0.381795 5.3065e-05
17:6038074 A G 1.478148 -6.8749e-05
17:6040784 C A 0.023590 2.8575e-05
17:6048114 T C 0.322735 4.6644e-05
17:6048347 C T 0.691813 -8.4589e-05
17:6052255 A G 0.287515 -3.2226e-06
17:6053079 G A 0.142680 -1.5378e-05
17:6058375 A G 0.102274 1.6881e-05
17:6060997 C T 1.040835 5.2966e-05
17:6061350 A G 0.133761 9.1415e-05
17:6063924 T C 0.053980 3.4019e-05
17:6065760 G T 0.381441 4.4667e-05
17:6065996 G T 0.331930 8.7930e-06
17:6067391 C T 1.219017 1.7916e-05
17:6070167 C T 0.225119 -1.1828e-05
17:6070591 A G 0.036109 2.1574e-06
17:6074215 G T 0.068560 1.1640e-06
17:6075597 T C 0.093033 -2.4713e-05
17:6082318 T C 0.129087 1.1641e-04
17:6082607 G A 0.171717 4.0223e-05
17:6085674 C T 0.106367 3.4442e-05
17:6093226 G A 1.752768 -5.6693e-05
17:6093881 C T 0.112865 -2.0619e-05
17:6093951 C T 0.108084 1.0964e-04
17:6100801 A G 0.708298 5.4526e-06
17:6106091 A G 0.036404 2.8455e-05
17:6107856 T C 0.038196 -2.3348e-05
17:6108771 G A 0.023282 3.9874e-05
17:6109520 A G 0.548143 -4.5208e-05
17:6109672 A G 0.195826 1.0896e-05
17:6119159 C T 1.144790 2.9679e-05
17:6119210 C T 0.293504 1.9540e-05
17:6122516 A G 0.204849 -9.0083e-05
17:6123124 T C 0.060670 -8.7176e-05
17:6125075 T G 0.037771 4.5026e-05
17:6137632 A G 0.146156 -1.3381e-05
17:6139457 G T 1.692290 -2.0940e-05
17:6139595 T C 0.951314 -2.7633e-05
17:6140995 C A 0.024862 2.2324e-05
17:6147146 T C 0.726984 -1.6021e-04
17:6147773 T C 0.100514 -6.6159e-06
17:6148981 T C 0.237251 5.0281e-05
17:6150221 T C 0.051237 1.3750e-05
17:6153134 A G 0.853458 -8.3790e-05
17:6154473 C G 0.024622 -6.0942e-05
17:6157164 T C 0.563852 1.0836e-05
17:6158446 A G 0.443039 1.4555e-05
17:6159322 T G 0.023324 -5.5097e-05
17:6160866 C T 0.068612 -1.5394e-04
17:6161682 A G 1.970467 4.5000e-05
17:6163462 C T 1.155760 8.4787e-06
17:6170595 A G 0.074156 -7.6803e-05
17:6173200 T C 0.701365 3.9524e-05
17:6174544 A G 0.452532 -4.7103e-05
17:6176958 A G 1.198393 6.6573e-06
17:6181276 C A 0.057729 -2.4772e-05
17:6182822 G A 0.223704 2.2104e-05
17:6185177 A G 0.091641 -4.3783e-05
17:6199121 T C 0.048608 -8.0473e-05
17:6212296 A G 0.308012 1.8758e-05
17:6228404 G A 1.382833 -2.2952e-05
17:6232865 T C 0.038277 -7.8633e-06
17:6236445 T C 0.038086 -6.7489e-05
17:6240984 G A 0.072276 -3.8563e-05
17:6241669 G A 0.067411 -7.7150e-05
17:6243643 G A 0.352833 -1.3474e-05
17:6251779 G A 0.080894 -2.2592e-05
17:6273373 A G 0.077976 1.9273e-05
17:6276014 A G 0.036190 -1.4973e-04
17:6277658 G T 0.596696 -2.0097e-05
17:6277888 T C 1.288473 -3.2229e-07
17:6282341 T C 1.215476 4.9635e-06
17:6286051 T C 0.116071 -9.5240e-05
17:6286669 C T 0.105133 7.8951e-05
17:6287284 T G 0.220844 9.7604e-05
17:6287554 C T 0.214859 -5.2714e-05
17:6288399 A G 1.625820 5.8626e-05
17:6290838 C A 0.573778 -1.3174e-05
17:6291378 C G 0.057703 -1.4365e-05
17:6292037 C A 0.638660 -5.6644e-06
17:6295959 T C 1.090741 9.8088e-05
17:6296217 A G 0.802860 -1.6839e-05
17:6298471 T C 0.561294 3.5213e-05
17:6299987 A G 0.209283 -1.5430e-05
17:6302754 A G 0.313910 3.4051e-05
17:6304531 T C 0.526951 1.2823e-06
17:6306399 C T 0.056966 -9.4975e-06
17:6309192 G A 0.509103 5.0869e-05
17:6311397 C T 0.244746 -5.9830e-06
17:6312397 C T 1.971359 9.7450e-05
17:6313076 T C 0.042584 6.1269e-05
17:6317986 T G 0.087574 1.3062e-04
17:6319980 T C 0.414590 1.1342e-05
17:6320975 T A 0.040543 -6.7963e-05
17:6321522 C T 0.265217 1.7048e-04
17:6326214 A G 0.228105 4.7993e-05
17:6327122 G A 0.121849 4.6791e-04
17:6327212 T C 0.127026 8.9335e-05
17:6329637 T C 0.515150 -3.4454e-06
17:6332366 C A 0.596572 7.9452e-05
17:6334336 G A 0.022461 4.0021e-05
17:6336408 T C 1.456275 1.9753e-04
17:6337247 G C 0.382152 -1.2096e-05
17:6343243 T C 0.665217 -3.0833e-05
17:6343523 A C 0.290342 9.7003e-06
17:6347012 A C 1.802954 3.3720e-05
17:6348162 C T 0.020205 -8.9241e-06
17:6350014 A G 0.287129 -7.3359e-06
17:6353429 C T 0.058443 -4.1703e-06
17:6353679 C A 1.772956 2.0355e-06
17:6354033 G C 0.320920 2.7891e-06
17:6354533 G C 0.064821 -4.5725e-06
17:6355677 T C 0.789575 7.9184e-05
17:6358017 A G 1.578085 3.8571e-06
17:6360498 T C 0.054912 -3.7815e-05
17:6362081 A G 0.741054 -2.7679e-04
17:6362114 T C 0.974991 1.4145e-04
17:6364486 C T 0.104883 -1.2632e-05
17:6365469 T C 0.089158 6.4549e-05
17:6366928 C T 0.041296 -4.9729e-05
17:6378481 C T 0.709966 1.7551e-06
17:6386883 T C 0.021172 -3.0868e-07
17:6388959 A G 0.146740 2.2568e-05
17:6390951 C A 0.040760 -4.3843e-05
17:6400163 C T 1.445006 1.8655e-05
17:6402944 A G 0.045918 2.5887e-05
17:6406883 T C 0.640617 -2.2349e-06
17:6408065 T C 0.388942 2.6161e-05
17:6408975 C T 0.050267 -2.7576e-05
17:6410260 T C 1.845048 -8.7387e-05
17:6429746 T C 0.044090 2.1510e-05
17:6433659 G A 0.671605 -1.4754e-05
17:6437322 A G 1.435758 6.0269e-06
17:6441376 A G 0.189915 1.2898e-05
17:6442100 C T 1.075986 8.7319e-06
17:6442483 A G 0.189740 1.5479e-05
17:6445953 C A 1.290761 1.6902e-05
17:6452329 C G 0.901923 3.0851e-05
17:6453740 A G 0.318782 -6.9803e-05
17:6455137 C T 0.042487 3.2814e-06
17:6456609 G T 1.018390 2.4301e-05
17:6462796 G A 0.022016 2.8126e-05
17:6463712 C T 1.070705 -1.8113e-07
17:6465837 T C 0.032688 1.1047e-05
17:6466471 C G 0.041831 7.6605e-05
17:6469505 T C 0.157017 3.2493e-06
17:6473524 T C 0.165520 2.5056e-05
17:6478673 A G 0.789818 3.5079e-05
17:6486447 G T 0.050397 6.9618e-06
17:6487141 C G 0.182616 1.3511e-05
17:6487933 C T 1.163751 8.3015e-05
17:6488042 G A 0.091030 2.8360e-05
17:6489231 T C 0.322560 4.0065e-05
17:6489690 C T 0.216138 5.3861e-05
17:6491245 C T 0.106717 8.3900e-07
17:6493107 C T 0.050523 -8.1033e-06
17:6500841 A G 0.027881 -1.8424e-04
17:6504529 G T 0.025839 6.7488e-05
17:6511741 C T 0.022662 -3.6353e-05
17:6514146 G A 0.373635 4.7550e-05
17:6515454 T C 1.077982 1.2267e-04
17:6515531 C T 0.071721 -2.8168e-05
17:6519357 A G 0.023509 -8.3652e-05
17:6524298 A T 0.755433 5.6524e-05
17:6524757 G A 0.052399 8.2052e-05
17:6527085 A G 0.040160 -6.7021e-05
17:6530035 T C 0.267408 5.6593e-05
17:6531552 C A 0.050764 2.0330e-05
17:6532559 C A 0.111849 -4.5268e-05
17:6538355 A G 0.870861 -1.5436e-04
17:6540354 A C 0.241374 1.8729e-05
17:6549057 C A 1.247031 -3.6833e-05
17:6557848 C G 0.049832 -7.4993e-05
17:6560595 T C 0.965072 7.9053e-05
17:6565966 T C 0.969444 5.8104e-05
17:6567190 G A 0.389244 1.2985e-05
17:6569530 G A 0.291446 6.3774e-06
17:6570170 A G 0.544683 1.2750e-05
17:6570375 G A 0.046664 -1.0323e-05
17:6571439 A C 0.071020 -5.4999e-05
17:6572170 G A 1.884380 -1.1245e-07
17:6572367 C T 0.584956 1.7268e-06
17:6572823 C T 0.076032 1.1718e-05
17:6575920 G T 0.637849 1.6015e-05
17:6577829 T C 0.037576 -4.8466e-06
17:6578515 A G 0.110372 1.5325e-08
17:6579404 C T 0.289755 -1.3492e-04
17:6582047 A C 0.925922 -2.6485e-05
17:6584878 G A 1.734452 2.3712e-05
17:6586050 T G 0.036641 -3.0138e-05
17:6586210 T C 0.051666 -6.9909e-05
17:6586754 A G 0.699307 -1.6805e-05
17:6588847 A C 0.183346 1.7321e-04
17:6589137 T C 0.979078 -1.0998e-05
17:6589437 A G 0.045723 4.6387e-05
17:6589883 C T 0.364748 2.0804e-05
17:6593748 G A 0.542959 -1.9354e-05
17:6595398 C A 1.062471 1.4117e-05
17:6595980 A G 0.023788 3.4759e-05
17:6596159 C T 0.051591 5.0152e-05
17:6597480 A G 0.195784 -8.0302e-05
17:6599095 A G 0.194427 -9.3996e-05
17:6600267 A G 0.075090 2.5937e-04
17:6603380 A G 0.255934 -5.2711e-05
17:6603739 A G 0.025138 2.6877e-05
17:6607018 A G 0.343475 9.3095e-05
17:6609207 T C 0.178598 2.4406e-05
17:6610536 G A 0.031312 5.6636e-05
17:6613374 T C 0.245927 -6.2504e-05
17:6613776 C A 0.106513 2.1086e-05
17:6616527 A G 0.218173 -2.2854e-05
17:6619875 G A 0.137175 -1.1859e-05
17:6623172 G A 0.344056 4.0178e-05
17:6630436 T A 0.260653 1.1036e-06
17:6630707 T C 0.087616 -8.9812e-06
17:6633001 C G 0.622000 -3.4851e-05
17:6642452 C T 0.083692 -1.8784e-05
17:6643059 A G 0.070053 5.2835e-06
17:6650454 T C 0.095286 -1.0809e-04
17:6652207 A G 0.862948 6.7328e-05
17:6655534 A G 0.866473 6.6724e-05
17:6656825 C T 0.794894 4.3360e-05
17:6658367 A G 0.740992 2.7018e-05
17:6658969 C T 0.848050 1.4822e-07
17:6659269 G T 0.111203 4.6480e-05
17:6663894 A G 0.045603 -3.0895e-06
17:6664788 A G 0.068865 -6.9719e-06
17:6664972 G A 0.046943 1.4514e-06
17:6665166 A G 0.024346 -2.2202e-05
17:6671032 G A 0.800974 -7.3662e-07
17:6679644 A G 0.500631 -1.5228e-05
17:6680293 G A 0.077216 2.4357e-05
17:6682002 A G 0.110080 -5.0905e-05
17:6683215 T C 0.421737 -3.3925e-06
17:6683684 G A 0.280358 -8.4269e-05
17:6683878 T C 0.125182 -3.5704e-06
17:6688556 A G 0.118463 4.1315e-05
17:6692707 A G 0.051309 4.5124e-05
17:6693749 G A 0.694451 -5.4483e-05
17:6695741 A G 0.160843 -4.7322e-05
17:6696047 C T 1.116720 -5.6354e-05
17:6698507 C A 0.980276 -5.8665e-05
17:6714960 T C 0.166978 -3.4553e-05
17:6716242 A G 0.408406 2.1692e-05
17:6718878 A G 0.196852 4.6739e-05
17:6721689 G A 0.285522 -1.2928e-04
17:6730496 G A 0.025219 -3.5450e-05
17:6731960 C T 0.068060 -5.5968e-06
17:6732660 A G 0.156270 2.3071e-05
17:6733672 C T 0.933147 2.9817e-05
17:6738529 G A 0.090608 -1.5442e-05
17:6739231 G T 0.899703 3.6836e-05
17:6739534 T C 0.549778 2.0321e-05
17:6739674 T G 0.027466 4.0593e-05
17:6744143 G T 0.798832 -3.6833e-05
17:6744257 G A 0.051351 3.4602e-05
17:6748742 G T 0.209530 -3.5954e-06
17:6748797 G A 0.113945 3.5006e-05
17:6758514 C T 1.325555 1.9052e-05
17:6758671 A C 1.096850 -2.7183e-05
17:6766837 C T 0.033094 7.1226e-05
17:6768319 C T 0.060679 -3.4375e-06
17:6776467 C T 0.102890 1.7870e-05
17:6777773 A G 0.039079 3.5485e-05
17:6795648 T C 0.912563 -3.3088e-05
17:6797773 C A 0.772259 -3.1456e-05
17:6798378 T G 1.213181 7.8922e-06
17:6800223 A G 0.029342 1.4491e-06
17:6802816 C T 0.183349 -3.3940e-06
17:6806438 C T 0.116117 2.8602e-05
17:6818349 T C 0.110261 -7.1771e-06
17:6818816 T C 0.105967 -1.0056e-04
17:6819121 C T 0.685500 -1.1176e-04
17:6822868 A G 0.087161 -7.9447e-06
17:6823454 T C 0.150596 3.8682e-06
17:6825842 C T 0.056210 8.4006e-05
17:6826922 G A 0.023911 1.2151e-06
17:6828924 G A 0.117889 3.3536e-05
17:6836443 A C 0.133134 6.5138e-06
17:6838866 A G 0.071283 -8.1073e-06
17:6840835 C A 0.154472 1.4977e-05
17:6844853 G A 0.141739 2.6200e-05
17:6847073 G A 0.999692 -9.6250e-04
17:6850461 A G 1.197225 -1.2612e-04
17:6857012 C T 0.036778 8.8374e-05
17:6858240 A G 0.910278 -2.5230e-05
17:6862098 A G 0.091358 1.4934e-05
17:6866399 A T 1.117123 -2.1424e-05
17:6867601 C T 0.940389 1.1925e-05
17:6868562 C A 0.021798 -2.1694e-05
17:6870665 C G 0.028874 -2.1107e-05
17:6874004 T C 0.136088 -1.4760e-04
17:6880636 G A 0.744478 1.5319e-05
17:6880719 A G 0.196144 -1.2606e-04
17:6886346 C T 0.157993 -1.5951e-04
17:6899106 A G 0.033805 1.6787e-05
17:6902887 G A 1.140590 -2.2572e-05
17:6908219 G A 0.139944 -2.4321e-04
17:6912967 T C 0.042409 -5.0836e-06
17:6913652 A G 0.190139 3.3842e-05
17:6919093 C T 1.721797 4.2676e-05
17:6926907 T G 0.190113 6.7391e-06
17:6932140 C A 0.132229 8.7738e-06
17:6932677 C A 0.130697 5.4645e-06
17:6935079 A G 1.713212 1.1896e-04
17:6938434 A G 0.077982 -2.2232e-05
17:6943266 A G 1.345708 -3.0963e-05
17:6946559 A G 0.489752 4.7735e-06
17:6947579 A G 0.435856 5.3286e-05
17:6951645 G A 0.210166 -2.3468e-05
17:6961217 A G 0.294065 7.7929e-05
17:6964708 C T 1.409698 -9.7927e-06
17:6964810 C A 0.124004 -9.6670e-05
17:6966496 G A 0.051043 3.0788e-05
17:6967514 G A 0.206034 -7.7138e-05
17:6968700 C T 0.222493 4.9553e-06
17:6974939 C T 0.290495 7.6083e-05
17:6975139 G A 1.508496 3.5236e-05
17:6979179 G A 0.657310 -1.1690e-05
17:6980105 A G 0.048735 -4.0310e-06
17:6980273 T C 0.048751 -4.4080e-06
17:6981397 G A 0.657885 1.0001e-05
17:6982444 G A 0.642172 -2.8645e-06
17:6982963 G A 0.267132 3.9155e-05
17:6987160 T C 1.335403 -1.6307e-04
17:6987355 C T 0.180405 3.8396e-05
17:6997859 A G 0.278687 1.5377e-05
17:7004579 C T 0.154030 1.2712e-05
17:7004927 T C 0.068706 -4.0205e-05
17:7009908 G T 0.851805 -5.5032e-05
17:7011225 G T 0.083604 1.0226e-04
17:7012079 T C 0.589085 2.3707e-04
17:7012342 T C 0.088752 -5.3597e-06
17:7013791 G A 0.059404 1.1046e-04
17:7013812 A G 0.415336 -5.4228e-05
17:7017954 A G 0.108726 2.6079e-05
17:7019645 T C 0.115646 -3.3402e-06
17:7021440 G A 0.950402 -4.6560e-08
17:7029454 A G 0.686282 2.0176e-05
17:7033983 G A 1.618936 1.5137e-04
17:7035470 C T 0.070417 1.8483e-05
17:7039635 G T 0.111956 1.9016e-05
17:7039952 C T 0.392652 3.0245e-05
17:7040457 C A 1.663513 2.8632e-04
17:7042843 A C 0.145202 1.9090e-05
17:7044746 A G 0.165835 3.7370e-05
17:7049788 A G 0.940324 1.9082e-06
17:7051255 A G 0.040903 6.1976e-06
17:7051275 A G 0.492731 -2.8338e-04
17:7052287 T C 0.068823 8.4867e-05
17:7058716 T C 1.148522 6.7335e-05
17:7063555 C A 0.119914 1.4122e-05
17:7066024 G C 1.809864 -2.5729e-07
17:7074010 C T 0.030594 2.3677e-05
17:7074718 G A 0.476538 -3.4765e-05
17:7080316 T C 0.384401 -2.4154e-05
17:7085367 T C 0.034324 -4.0628e-05
17:7088923 G A 0.893338 1.1823e-05
17:7090262 C A 0.071293 -4.5945e-05
17:7091650 C T 0.700865 2.7735e-05
17:7092506 A G 0.499651 1.9598e-05
17:7098434 G A 0.102072 1.4355e-05
17:7101292 T C 0.913945 3.9147e-05
17:7106038 T C 0.049001 -8.5602e-06
17:7110465 C A 0.526445 1.0992e-04
17:7112250 G C 0.170175 -1.0209e-04
17:7114928 A G 0.020568 -1.3580e-04
17:7118322 G A 1.169036 8.9852e-05
17:7124506 A G 0.199523 1.0683e-04
17:7125827 G C 0.047346 -3.9885e-05
17:7129898 A G 0.048748 -4.8230e-04
17:7129974 G A 1.239543 1.1925e-05
17:7132556 T C 0.998267 1.7933e-05
17:7133162 A G 1.030666 5.9437e-04
17:7133609 A G 0.718817 1.2799e-04
17:7134129 G A 1.148406 1.2986e-04
17:7140606 G A 0.862273 -2.0110e-04
17:7145117 C T 0.097509 9.4522e-06
17:7154582 C T 0.285659 1.6706e-03
17:7155861 A G 0.277739 -9.2452e-06
17:7162533 T C 0.072082 -3.7695e-04
17:7163739 G A 1.221185 5.6202e-05
17:7166660 T C 0.219345 7.9331e-06
17:7175844 T C 0.191561 2.9899e-04
17:7183362 C A 1.221987 1.2405e-04
17:7183522 T C 0.180074 3.4879e-05
17:7184046 A G 0.331849 2.0925e-05
17:7194010 T C 1.450507 8.4125e-05
17:7197794 A C 1.606608 -8.0782e-06
17:7201753 T G 0.243960 -1.7609e-04
17:7203447 G A 0.041052 -1.5255e-06
17:7204078 T A 1.261595 -7.3819e-05
17:7208197 T C 1.166514 -7.1614e-05
17:7213560 G C 0.698161 3.1598e-05
17:7213579 G A 0.183557 -2.5869e-04
17:7213892 G A 0.982746 3.7132e-07
17:7215142 A G 0.705558 1.8897e-05
17:7216540 A G 0.098651 -5.3476e-05
17:7217099 G T 0.071718 4.5628e-05
17:7217463 C T 1.076710 -3.7781e-05
17:7217944 A G 0.231111 3.1895e-06
17:7221197 T C 0.059267 -4.3244e-04
17:7221385 A G 1.177098 -7.2450e-05
17:7224433 T C 0.053831 -1.3501e-04
17:7224921 G C 0.283578 -4.4109e-05
17:7225425 C T 1.962674 4.8586e-05
17:7233100 A G 0.056418 -2.4692e-05
17:7235316 C G 0.488645 -1.4375e-07
17:7238186 A C 1.212266 8.3264e-06
17:7245674 A G 0.849086 1.1340e-05
17:7246851 T C 0.103458 -4.8118e-05
17:7249870 T G 0.334673 -6.6992e-06
17:7251713 T C 0.025382 8.8628e-05
17:7251839 A G 0.048745 -4.9377e-05
17:7253659 C T 1.263282 -7.9980e-06
17:7254315 A G 0.163589 2.3748e-05
17:7255881 A G 0.035547 -7.0797e-05
17:7258343 T C 0.069660 1.7137e-05
17:7264027 A G 0.327626 2.3190e-05
17:7268767 G A 1.275986 -1.8714e-05
17:7273063 T C 0.827352 -4.3068e-05
17:7273371 A G 0.144160 -3.2795e-05
17:7285723 C T 0.211159 -4.1638e-05
17:7286266 T C 0.797608 2.0137e-05
17:7286326 A T 0.968672 -8.7306e-05
17:7286359 T C 0.034317 4.7684e-06
17:7290695 G A 0.123248 -6.2361e-05
17:7291404 C G 0.121329 -5.3358e-05
17:7292107 A G 1.901865 2.8277e-05
17:7293715 T C 1.716675 5.8224e-05
17:7297452 G A 1.725049 5.9626e-05
17:7301649 C G 0.167302 -2.1012e-05
17:7303143 A G 0.806326 -3.1337e-06
17:7307074 C G 0.561856 6.0990e-05
17:7310006 C T 0.479099 4.2089e-05
17:7310754 G A 0.069602 -1.2532e-04
17:7314543 A G 0.084717 -3.6325e-06
17:7319325 T C 0.071949 -3.8477e-05
17:7322087 A G 0.161057 -1.0154e-05
17:7322245 G A 0.584751 -1.0865e-05
17:7322440 T G 0.593690 -2.0466e-04
17:7322715 T C 0.046106 4.2425e-06
17:7324788 A G 0.146247 -5.3990e-06
17:7329134 A G 0.370996 -9.9464e-06
17:7329632 G T 1.307460 2.1395e-04
17:7336074 A G 0.147357 -2.4670e-06
17:7346302 C T 1.175809 4.3592e-05
17:7348625 G A 0.748811 1.9363e-04
17:7350050 A C 0.423288 -2.3983e-05
17:7358520 T C 0.425680 -1.9821e-05
17:7358861 C T 1.465425 8.9205e-05
17:7360110 C T 0.309080 9.0458e-07
17:7363088 C T 0.724595 -2.2335e-05
17:7366619 C T 0.265321 1.9643e-05
17:7380705 T C 0.060128 1.7852e-06
17:7385454 A G 0.293273 1.1668e-05
17:7385871 A G 0.024892 -7.9258e-06
17:7386090 A G 0.719200 7.6498e-05
17:7390695 C T 0.054980 -1.4094e-05
17:7394445 T C 0.041990 3.5099e-05
17:7394968 G A 0.142067 -7.2826e-05
17:7396344 T C 0.046956 5.5068e-07
17:7400815 C T 0.613311 5.5346e-05
17:7402600 C T 1.492712 2.8421e-05
17:7410212 G T 1.494348 2.5081e-05
17:7417663 T C 1.225090 4.4932e-06
17:7424935 T C 1.641932 -1.3556e-05
17:7434173 C T 1.719788 -6.5020e-05
17:7441756 T C 0.592609 3.7421e-03
17:7446027 G A 0.676801 -3.5891e-05
17:7448457 G C 1.713374 -2.1917e-05
17:7452977 T C 1.457856 -5.2217e-05
17:7455610 T C 0.058625 1.2379e-05
17:7457352 A G 0.771139 -1.0293e-05
17:7462555 A G 0.256528 -3.5232e-05
17:7462969 G A 1.576851 6.6409e-06
17:7469229 T C 0.026787 -3.4723e-05
17:7478402 G C 0.144868 4.9980e-05
17:7478498 A G 0.264207 8.1875e-06
17:7484812 A G 0.101647 -3.5550e-05
17:7490810 A G 0.352696 -1.7773e-05
17:7491177 T G 1.447398 -1.3447e-04
17:7496839 A G 0.022616 -8.6567e-05
17:7512074 A G 0.033655 -5.8226e-05
17:7529902 A G 0.147867 -3.6258e-05
17:7530271 T C 0.742307 -7.0687e-05
17:7536460 T G 0.201892 -2.1792e-05
17:7536527 A G 0.254149 2.0949e-06
17:7537792 C T 1.111667 1.9665e-05
17:7543894 T C 0.128428 -2.6914e-05
17:7549645 G T 1.756299 1.0443e-05
17:7552123 T C 0.233188 4.3366e-07
17:7557419 G A 1.521459 8.9450e-06
17:7558895 T C 0.058683 7.4431e-06
17:7569542 A G 0.104565 -5.6655e-05
17:7569698 C A 0.787608 5.4314e-05
17:7576841 G A 0.029170 -2.6486e-05
17:7578115 C T 1.749376 -8.8476e-06
17:7578210 C T 0.030851 -1.0533e-05
17:7579472 C G 1.500355 5.2247e-05
17:7584400 C T 0.221217 -1.4994e-04
17:7588750 T G 0.026644 -1.0070e-05
17:7598866 G A 0.085805 -2.0851e-05
17:7599260 G C 0.150415 -2.7220e-04
17:7609582 A G 0.039501 9.3262e-07
17:7611886 A G 0.037037 -4.4572e-05
17:7615745 A G 0.351450 -3.9690e-04
17:7617378 A G 0.617816 4.0085e-05
17:7621943 A G 0.701735 -2.2102e-05
17:7625204 C T 0.040046 -2.0335e-05
17:7625775 C A 0.421503 4.8127e-05
17:7630193 A G 0.750648 4.9900e-06
17:7630505 C T 0.353612 -1.4755e-04
17:7632361 G T 0.477168 4.0258e-05
17:7633692 T C 0.252016 -1.3701e-04
17:7645326 A G 0.957390 3.8178e-04
17:7648671 A G 0.096392 -4.3206e-05
17:7653601 G A 1.318950 1.2159e-05
17:7662043 C T 0.037826 -2.1743e-05
17:7663119 T C 0.030526 -1.5713e-04
17:7664239 T C 0.095967 -4.2588e-05
17:7669761 A G 0.039773 1.2249e-05
17:7671942 A G 0.694422 1.5721e-05
17:7674850 T C 1.218387 8.3256e-06
17:7679048 C A 1.888930 2.5472e-05
17:7680159 A G 0.677194 1.1255e-06
17:7681412 G C 1.886136 2.6351e-05
17:7682605 T C 0.299427 -2.9341e-05
17:7684083 A G 0.025414 -8.0877e-06
17:7689280 C A 0.034194 3.7031e-05
17:7689576 T C 0.020510 4.2540e-05
17:7690713 C G 0.630211 8.5364e-06
17:7692656 T C 0.216651 1.0281e-04
17:7695427 T C 0.087733 -1.7716e-05
17:7701525 A G 0.058884 -1.6304e-04
17:7701806 T C 0.604671 5.1360e-06
17:7702357 T C 1.883107 3.0747e-05
17:7718566 C T 0.072841 -5.5869e-06
17:7720091 C G 0.412795 5.0622e-05
17:7721231 C T 0.512910 -3.3541e-06
17:7722365 T C 1.159204 5.8118e-05
17:7724867 C T 0.046060 1.0374e-05
17:7733037 T C 0.585391 3.9345e-05
17:7734114 C A 0.041656 4.2631e-05
17:7734476 T A 0.042000 3.5630e-05
17:7735063 G T 0.169302 1.0717e-05
17:7735934 A G 0.158438 4.6049e-06
17:7736242 G C 0.069479 -1.4765e-05
17:7737331 T C 1.139905 -2.5001e-05
17:7738098 T C 0.040851 4.1850e-05
17:7740823 A G 0.020851 5.7243e-05
17:7742601 A G 0.085896 -1.9152e-04
17:7743076 G A 0.054422 -2.3868e-05
17:7749954 G C 0.048089 2.3728e-05
17:7750010 C G 0.059884 4.0331e-04
17:7750936 G A 0.051578 4.4135e-05
17:7752523 C A 0.029134 4.1558e-05
17:7758746 T C 0.048287 2.4794e-05
17:7761512 A C 0.217793 1.1021e-05
17:7766228 C T 1.791275 6.2662e-05
17:7767378 G A 0.040721 1.7656e-05
17:7769228 C A 0.247057 5.3355e-05
17:7771462 T C 0.151444 2.7299e-04
17:7776581 G A 0.426949 1.7696e-04
17:7776827 T C 0.169318 -1.1421e-05
17:7780709 T G 0.241672 1.0676e-03
17:7789775 C T 0.083296 3.1694e-05
17:7790048 A C 0.144095 3.1149e-04
17:7792326 T C 0.036187 3.4768e-05
17:7793162 T C 0.041439 2.8798e-06
17:7795529 A G 0.835382 3.4498e-05
17:7807438 A G 0.032298 3.3959e-04
17:7814099 C T 0.120411 -2.7125e-06
17:7825574 G T 0.978669 5.2752e-05
17:7837228 A G 0.339687 5.0919e-05
17:7846836 T A 0.039403 -2.2327e-06
17:7847837 T A 0.067755 2.1605e-05
17:7847955 A C 0.924767 5.0205e-05
17:7851278 T C 0.020942 -1.9977e-05
17:7872747 A G 0.050887 -7.9969e-06
17:7880110 T C 0.039147 4.0640e-06
17:7880565 A C 0.155520 -1.3688e-04
17:7888669 T C 0.081595 -1.2636e-04
17:7891306 T C 0.081530 -1.4968e-05
17:7893174 C T 0.928545 6.7562e-05
17:7899310 A G 1.007212 6.9660e-05
17:7900270 G T 0.135831 3.5803e-05
17:7900901 C A 0.033136 -2.1296e-05
17:7908186 A G 0.297327 2.9782e-05
17:7917279 A T 0.253957 1.6114e-05
17:7922051 C T 1.021750 3.0294e-04
17:7928982 C T 0.270803 3.5866e-07
17:7929172 C G 0.109427 3.3888e-05
17:7929777 A C 0.705464 7.8206e-06
17:7932116 C T 0.685425 -2.8791e-05
17:7937764 T C 0.106285 2.4275e-05
17:7938377 T C 0.595959 4.0089e-06
17:7940894 G A 0.678356 -4.5200e-05
17:7941114 G A 0.049410 9.1148e-06
17:7944069 G A 0.061046 -2.6460e-05
17:7946297 G T 0.133131 2.1451e-05
17:7947039 T C 0.611208 -1.0354e-07
17:7950394 A G 0.024879 6.9640e-05
17:7959060 T C 0.120697 1.4867e-05
17:7959125 C T 0.078891 -1.9733e-05
17:7959200 G T 0.149246 2.9849e-05
17:7964679 A G 0.107207 3.9569e-05
17:7966919 T C 0.064207 -3.0187e-05
17:7970030 G T 0.370743 -2.8679e-05
17:7970339 G C 1.635992 -1.6801e-05
17:7971549 T C 0.635298 -2.8769e-05
17:7971791 T C 0.140281 -8.4964e-06
17:7973014 C A 0.075081 1.1956e-05
17:7974179 T G 0.026307 -3.0362e-05
17:7974471 G A 0.462805 4.6368e-05
17:7983799 G A 0.647690 9.3019e-05
17:7984479 A G 0.036693 9.4459e-06
17:7985678 T A 0.816891 -1.5339e-05
17:7987718 C T 1.323374 -8.9147e-08
17:7988811 T C 0.869206 -7.3219e-06
17:7988993 C A 0.394229 -4.4420e-05
17:7990915 G A 0.830507 -4.1290e-05
17:7994694 A G 1.105724 -3.6436e-05
17:7997413 C T 1.142154 2.3889e-05
17:7997605 G T 1.390256 6.0323e-06
17:7999589 G T 0.867200 -1.2972e-05
17:8000700 C A 0.833100 -1.8667e-04
17:8001052 G C 0.057210 -1.0707e-04
17:8005847 G C 0.060056 1.3021e-05
17:8005905 G A 0.097954 1.5765e-05
17:8008535 T C 0.597965 8.2136e-05
17:8008564 C G 0.545984 -6.4291e-05
17:8009904 T C 1.616738 3.9351e-05
17:8010164 A C 1.564521 3.2470e-05
17:8014416 G A 0.353940 -2.5003e-05
17:8014863 A G 0.049485 -1.0642e-05
17:8016013 C A 0.948139 -8.9240e-06
17:8016410 G A 0.058683 -1.0098e-04
17:8021407 C G 0.066658 -3.8738e-05
17:8021608 C G 0.188614 2.5008e-05
17:8021612 A C 0.019932 3.6057e-05
17:8022065 A G 0.440413 -2.0517e-05
17:8022591 G A 0.067826 2.3775e-04
17:8023026 C G 0.116133 2.5372e-05
17:8023165 T C 0.551171 -2.6421e-05
17:8028515 T C 0.057690 -3.2862e-05
17:8033763 T C 1.951177 -1.6966e-05
17:8036628 G T 0.846921 2.7214e-05
17:8041014 G A 0.865353 2.0856e-05
17:8042097 A G 0.039261 3.5167e-05
17:8047831 T C 0.046168 2.9890e-05
17:8056606 G T 1.834022 1.5061e-05
17:8076917 C A 0.474659 -4.9152e-05
17:8078765 C T 1.359165 3.8249e-05
17:8079029 C G 1.322472 5.8675e-05
17:8079842 T C 0.058625 3.7347e-06
17:8084777 A G 0.190087 5.6477e-05
17:8086154 T C 0.106350 -4.8547e-06
17:8090294 G A 0.035534 -3.9289e-05
17:8091438 T C 0.061896 3.6499e-05
17:8092694 G T 1.666603 7.5488e-07
17:8108331 G A 1.775624 5.4098e-06
17:8114551 T C 0.086571 2.6330e-05
17:8116956 G T 0.070826 -1.8218e-05
17:8117073 G A 0.049955 1.6353e-05
17:8121669 A G 1.599783 -2.2003e-05
17:8129411 C T 0.034661 -5.9675e-05
17:8130024 T C 0.200626 6.6987e-05
17:8130867 C A 0.561372 -2.8332e-05
17:8131455 A G 0.037073 -1.5481e-04
17:8132763 C T 1.643065 -6.1297e-05
17:8135061 C T 1.948766 -7.7134e-05
17:8135444 G C 0.034807 -4.7791e-05
17:8138569 G C 0.034561 -4.2481e-05
17:8148783 T C 0.029371 -3.4434e-05
17:8157310 T C 1.601668 -1.3850e-04
17:8159165 A G 0.036437 -5.2687e-05
17:8161149 T C 1.007916 -2.3886e-05
17:8166378 C T 1.472319 -1.4397e-04
17:8166458 A T 0.138211 1.9119e-05
17:8166498 A G 0.061884 -1.1768e-05
17:8166647 A G 0.054944 3.1720e-05
17:8167600 C T 1.515682 -6.3733e-05
17:8179150 T C 0.033636 -5.2011e-05
17:8194319 C T 1.624187 -2.5081e-05
17:8196343 A G 0.089641 3.1860e-05
17:8198419 T C 0.192940 3.2736e-05
17:8200502 T C 0.040896 -6.1572e-06
17:8207383 A G 0.032795 1.1541e-05
17:8208155 G A 0.151262 1.9712e-05
17:8213764 A G 0.094708 -4.0137e-05
17:8215534 T C 0.654334 -6.7726e-05
17:8215927 T C 0.031971 4.1412e-06
17:8216468 C T 0.996595 -5.4809e-06
17:8222870 T C 0.055376 -8.1284e-06
17:8223542 C G 0.043220 1.8023e-06
17:8224276 C T 1.257813 -1.9734e-05
17:8235304 G A 1.255347 -1.9336e-05
17:8236797 C T 1.828689 -2.7009e-06
17:8243598 T C 0.232808 8.9372e-06
17:8243785 G A 1.246304 -1.1349e-05
17:8244983 C T 0.677505 1.9116e-05
17:8251715 T G 0.733722 1.9310e-05
17:8253984 A G 1.276343 -1.2119e-05
17:8272767 A G 0.300105 -4.5546e-05
17:8275001 T C 0.549834 1.7826e-05
17:8275023 G T 1.342492 -2.1342e-05
17:8287893 G A 0.027660 -1.1333e-04
17:8287932 A G 0.054087 -1.8805e-05
17:8292317 A C 0.027300 -2.5154e-05
17:8292551 A G 0.350321 5.6312e-05
17:8298051 T C 0.063565 -3.6311e-06
17:8302505 T C 1.483825 1.6223e-05
17:8305641 A G 1.376498 4.5804e-05
17:8310386 A G 0.038550 7.5446e-06
17:8315067 G A 0.822065 2.6993e-05
17:8315395 A G 0.375670 -5.0011e-05
17:8323404 C T 1.585417 -6.6962e-06
17:8325570 C T 0.072776 -2.9512e-06
17:8325605 T C 0.028326 9.6149e-06
17:8330398 C G 0.791908 9.8061e-06
17:8332598 A G 0.673289 -1.7663e-05
17:8354321 T C 0.135591 -6.7453e-05
17:8360117 G A 0.123105 -2.1419e-04
17:8367893 A C 0.070102 4.3826e-06
17:8368096 A G 0.035869 -3.3652e-05
17:8370753 A G 0.086597 1.4311e-05
17:8370947 T C 0.057190 2.9778e-05
17:8376500 A G 0.032866 -3.4182e-05
17:8376941 A G 0.049241 -1.7186e-05
17:8377162 T C 0.041069 5.4524e-05
17:8377201 A C 1.163106 -1.0166e-04
17:8378932 G A 0.838034 1.0157e-04
17:8380629 T C 0.029767 -1.2003e-04
17:8399953 A G 0.048612 -1.1005e-04
17:8411812 T C 1.218235 -3.5284e-05
17:8413233 A G 0.024385 5.1296e-05
17:8414252 G A 0.051698 8.2802e-05
17:8430724 C G 0.720869 6.3211e-04
17:8430893 T G 1.877956 1.3755e-04
17:8446149 A C 0.052760 1.7541e-05
17:8477548 G A 0.044856 6.2643e-05
17:8484710 C T 0.289177 5.9269e-05
17:8484832 C T 0.070313 -9.3359e-05
17:8491778 T C 1.374936 3.6081e-06
17:8492278 T C 0.156919 -1.5825e-05
17:8494957 G A 0.053101 7.9239e-05
17:8516435 G A 0.438472 5.2100e-05
17:8523722 A G 0.488440 -7.1189e-05
17:8524367 C T 0.069414 -2.9260e-05
17:8525879 T C 0.140746 -3.0322e-04
17:8530970 C A 0.441812 -4.1796e-05
17:8534226 C T 0.099943 1.1409e-04
17:8537126 A G 0.112741 4.1535e-07
17:8542228 C T 0.036992 1.0330e-04
17:8547654 T A 0.074204 2.4111e-05
17:8547680 T C 0.048735 2.3944e-04
17:8554712 C T 0.665606 -2.2586e-05
17:8557608 T G 0.357516 6.3687e-05
17:8558624 T C 1.700894 -1.1338e-04
17:8561017 C T 1.303712 -1.1637e-05
17:8564682 A G 0.244983 -3.3253e-05
17:8565403 C T 0.053704 -6.6897e-05
17:8568165 T G 0.133332 9.5155e-05
17:8573004 A G 0.042636 -4.8020e-05
17:8573662 C T 0.110378 -1.5045e-05
17:8580609 G A 0.192191 8.0315e-06
17:8583818 G A 0.237151 3.5683e-05
17:8585138 G A 1.475376 2.7282e-05
17:8585198 A G 0.295918 -3.5403e-05
17:8588168 T C 0.245330 7.6810e-05
17:8595445 G A 0.503510 -7.4884e-06
17:8596908 A G 0.099080 -3.9967e-06
17:8600125 C T 0.835090 -1.7203e-05
17:8600823 A G 0.121401 3.2929e-05
17:8602590 C T 0.038822 -7.2830e-05
17:8604495 C A 0.645914 -9.3601e-07
17:8609637 T C 0.076992 4.8400e-05
17:8609722 T C 0.073114 -2.9692e-04
17:8613302 G A 1.098067 -5.8540e-06
17:8614112 C T 0.457748 2.1185e-05
17:8616234 C T 1.089326 -3.4205e-07
17:8626492 T C 0.644379 -2.5069e-05
17:8628632 C T 1.537886 1.1144e-05
17:8632212 T C 0.055794 -8.5687e-05
17:8635960 A G 0.851140 9.8008e-06
17:8636089 T C 0.041325 3.2563e-05
17:8638591 T C 0.036197 -1.1450e-04
17:8643276 A G 0.024898 -8.5910e-05
17:8644854 T C 0.036878 -7.7839e-05
17:8645367 A G 0.932089 5.4471e-06
17:8647015 A G 0.040958 4.7121e-05
17:8647958 A G 0.073705 1.1725e-04
17:8655415 C A 0.986851 3.9063e-05
17:8657224 T C 0.102365 6.6843e-05
17:8658901 A G 0.155303 1.3407e-04
17:8659215 T C 0.041932 -1.4602e-04
17:8661641 T C 0.050325 2.5079e-05
17:8662026 G A 0.697067 3.0070e-06
17:8663942 T C 0.693260 -9.5567e-07
17:8673696 T C 0.783151 6.7837e-06
17:8677740 T C 0.022461 -6.4112e-05
17:8680917 A C 0.039731 2.4335e-05
17:8687969 G T 0.883260 1.0206e-05
17:8692797 A C 0.031081 1.0254e-04
17:8693055 G A 0.528272 -6.1429e-05
17:8695950 A G 1.749954 -4.1933e-05
17:8700178 C T 1.806634 1.1559e-05
17:8700982 T C 0.387075 9.7775e-06
17:8701116 A G 0.197634 -5.7922e-05
17:8701423 G A 0.458719 -1.1437e-05
17:8701799 T G 0.378523 3.5841e-05
17:8703244 C T 0.476564 1.5942e-05
17:8706451 C T 0.921011 -1.3606e-06
17:8706496 T C 0.120976 5.1180e-05
17:8706869 A G 0.042727 -4.6237e-05
17:8706966 T C 0.064467 -8.6489e-06
17:8709395 C T 0.658167 5.1683e-04
17:8711808 G A 0.062267 7.2547e-05
17:8716640 T C 0.096616 2.5158e-05
17:8721285 T G 0.330947 7.0583e-05
17:8721608 G A 0.791571 4.9702e-06
17:8726845 C A 0.037995 5.6078e-05
17:8735090 G A 0.539924 1.1975e-05
17:8735332 G A 0.208786 7.4675e-05
17:8736330 A G 0.079829 -2.6711e-05
17:8743118 A G 0.810714 1.8569e-04
17:8746703 T C 0.056012 1.0377e-05
17:8750007 C T 0.354780 1.2937e-05
17:8752857 G A 0.032250 5.0618e-05
17:8752915 A G 0.025411 -2.4915e-04
17:8756311 T C 0.646012 1.1755e-05
17:8764181 T C 0.032759 -1.4275e-06
17:8772528 A C 0.168854 -3.4740e-06
17:8773840 G A 1.492043 1.8872e-05
17:8779547 A G 0.059884 3.8624e-05
17:8785481 T C 0.603272 5.5882e-06
17:8787495 A G 0.203901 -1.0257e-05
17:8793187 C A 0.834100 -1.3843e-05
17:8800308 A C 1.301878 3.0026e-05
17:8800813 G C 1.319648 4.9668e-07
17:8809832 C T 0.749473 -1.0077e-07
17:8811669 C A 0.549340 4.5062e-06
17:8813427 A C 0.060017 -1.0165e-06
17:8813555 A G 0.187183 -1.5933e-05
17:8815120 G A 0.136961 3.8282e-05
17:8817088 G A 0.184190 8.1390e-05
17:8817485 C T 0.102670 5.7333e-06
17:8818147 C T 0.980571 -2.6527e-05
17:8821405 G T 0.195696 -1.9138e-04
17:8821854 A G 0.030659 -5.9831e-05
17:8823653 A C 0.692118 8.3670e-05
17:8830423 T C 0.107405 -4.0109e-05
17:8831967 A C 0.063974 -2.9984e-05
17:8837753 C T 0.038426 1.3558e-05
17:8843200 G A 1.298778 -2.8449e-05
17:8843852 G A 0.253169 7.6232e-05
17:8845615 T C 0.159084 2.3041e-05
17:8851074 G A 1.692345 -1.2002e-05
17:8851483 G C 0.126237 3.4537e-06
17:8852793 A G 0.089015 -6.7406e-05
17:8867396 T C 0.109551 1.0238e-04
17:8871755 G A 0.788702 3.8642e-06
17:8878721 A G 0.067788 -7.0602e-05
17:8879432 C T 0.149843 2.9920e-06
17:8895695 G C 0.220458 1.9419e-05
17:8897139 T C 0.139418 -3.8383e-05
17:8897258 A G 0.093328 4.8111e-05
17:8897699 A C 0.693617 2.7261e-05
17:8898549 T C 0.025086 1.0617e-04
17:8899137 G T 0.290547 6.0015e-06
17:8899459 C G 0.660248 1.1899e-05
17:8899812 C A 0.076762 -1.2543e-05
17:8902501 A C 0.327370 2.4164e-04
17:8902514 C G 0.040559 -4.4013e-05
17:8904809 T C 0.059478 -5.3867e-05
17:8907415 C A 0.662312 -4.8060e-05
17:8908175 A G 0.194180 7.4953e-05
17:8908240 C T 0.094890 4.1953e-05
17:8909057 T C 0.423295 -3.0264e-05
17:8911572 T C 0.044295 3.3945e-05
17:8916829 A G 0.525714 2.6906e-04
17:8917295 A T 0.095253 3.7990e-06
17:8921407 A G 0.039293 1.3756e-05
17:8923984 C G 0.384901 3.3983e-05
17:8928411 G T 1.451987 5.6490e-05
17:8932356 G A 1.483779 1.2766e-04
17:8934982 T C 0.429718 -4.8147e-05
17:8943929 C T 1.472215 1.5556e-06
17:8956285 T G 0.255558 1.2739e-04
17:8957715 C A 0.037875 2.8531e-05
17:8959680 T C 0.551590 -3.6415e-05
17:8963937 G A 0.334384 -4.7136e-05
17:8965856 A G 0.615252 8.4637e-05
17:8967469 G A 1.450238 3.7559e-05
17:8975415 A G 0.095915 8.8672e-05
17:8982593 T G 0.973868 1.4045e-06
17:8983686 A G 0.123790 -8.7951e-06
17:8990901 G T 1.437894 -1.6392e-05
17:8993901 C A 0.491842 7.2517e-06
17:8997437 G A 0.241867 4.0936e-05
17:8999456 C T 1.488398 3.1532e-05
17:9000233 G A 1.679414 1.5345e-05
17:9001038 G A 0.994469 2.2809e-05
17:9002757 A G 0.047190 1.0772e-04
17:9006503 C A 0.035028 -6.2765e-05
17:9017168 A G 0.256784 -5.1529e-05
17:9022295 G T 0.492293 6.7306e-05
17:9031155 T C 0.353021 7.0518e-07
17:9038878 T C 1.131300 -4.7977e-05
17:9040400 C T 0.081920 -3.0880e-05
17:9047519 A G 0.050533 4.8710e-05
17:9047744 G A 0.068615 -5.7407e-05
17:9048344 T C 0.033409 -3.0037e-05
17:9049393 C T 0.027378 -2.0247e-05
17:9050242 A G 0.054853 2.7350e-05
17:9059488 G A 1.156812 2.2986e-05
17:9060995 G A 0.353800 -1.5949e-05
17:9064352 A G 0.123884 9.8024e-05
17:9065552 A G 0.060468 -2.9773e-05
17:9066254 C T 0.041273 -3.6997e-05
17:9066950 A G 0.421347 -1.8270e-05
17:9068420 A G 0.379289 3.8798e-06
17:9072251 T G 0.281498 -1.2422e-05
17:9072898 C T 0.044739 2.8553e-05
17:9073430 G A 0.889437 -4.1770e-05
17:9074101 C T 0.360207 -2.0459e-05
17:9074449 G A 0.321482 1.9053e-05
17:9074666 T C 0.212769 -1.8273e-05
17:9081051 C T 0.697038 -3.1823e-05
17:9084318 T G 0.794690 1.1348e-05
17:9084413 A G 0.232873 -2.8660e-05
17:9086528 G A 0.033392 -5.7778e-06
17:9089063 C T 0.325062 -1.3141e-05
17:9089880 T C 0.146013 -6.0564e-05
17:9091421 G A 1.764959 1.1923e-05
17:9093265 A G 0.665428 -8.1618e-05
17:9095577 A G 1.217761 1.0778e-05
17:9095881 G A 0.379516 3.1924e-05
17:9099249 G A 0.500209 -1.2324e-05
17:9101688 G A 0.928837 -9.1085e-07
17:9104053 T C 0.347305 -5.4127e-05
17:9104736 G C 0.053857 2.2088e-05
17:9105583 C T 1.102543 1.3606e-05
17:9105723 T C 1.125659 -1.7612e-06
17:9106014 T C 0.056681 -6.5369e-06
17:9106606 C T 0.654999 -1.7759e-05
17:9109289 T C 0.042516 -3.5392e-06
17:9111839 G A 0.071374 1.9412e-06
17:9112300 G A 0.562314 -2.5057e-05
17:9113060 A G 0.178455 5.9050e-06
17:9114519 C T 0.022749 1.9357e-06
17:9115223 C T 0.185018 -4.2283e-06
17:9115538 T G 0.022740 -2.6716e-05
17:9119195 C T 0.075496 3.8754e-05
17:9121155 A C 0.115140 -4.4318e-05
17:9121481 T C 0.039537 4.9524e-05
17:9122038 T C 0.187699 -2.3080e-05
17:9124905 A G 0.318321 -3.5269e-05
17:9126512 G A 0.024963 -2.2676e-05
17:9127010 T C 0.528925 6.0502e-06
17:9127852 T C 0.463081 6.7033e-05
17:9128840 G A 0.079144 2.0326e-05
17:9129472 G T 1.028942 7.7719e-05
17:9130254 A G 0.156228 -4.6384e-05
17:9131387 T G 0.087684 -5.2733e-05
17:9131640 T C 1.866661 -2.5252e-05
17:9131855 C T 0.044395 2.9594e-05
17:9132809 T C 0.970415 2.1832e-04
17:9136698 A G 0.071329 1.6290e-05
17:9138062 T C 0.516698 -4.8755e-05
17:9138177 C G 0.595969 1.9740e-04
17:9141323 G T 0.316156 -8.7553e-05
17:9145458 T C 0.094286 -2.1033e-05
17:9147259 C T 1.861595 2.9931e-06
17:9153099 A G 1.265629 9.4521e-05
17:9154655 T C 0.534144 7.5745e-05
17:9155067 A G 0.332089 -4.3799e-05
17:9157148 A G 0.054217 -6.1395e-05
17:9159150 T G 0.520697 2.6615e-05
17:9160130 G A 0.635307 -4.7998e-05
17:9162195 G T 0.091965 1.9011e-05
17:9162853 A G 0.711826 2.5166e-05
17:9166951 G T 0.023700 7.6939e-05
17:9168548 C T 0.067392 -9.6571e-06
17:9170659 C T 0.071549 -1.1862e-05
17:9170788 C T 0.090537 -2.8495e-05
17:9171803 A G 0.022934 2.0035e-06
17:9176663 T G 0.070679 8.2795e-05
17:9177477 T C 0.489605 -7.8445e-05
17:9179762 G A 0.188000 -1.5479e-05
17:9179849 T C 1.075185 -4.7460e-05
17:9180632 A G 0.723293 -4.6778e-06
17:9181459 T C 1.067346 -2.8919e-05
17:9189602 T C 0.486905 -5.4187e-05
17:9190336 C G 0.494623 6.1021e-05
17:9193414 C T 0.153219 -8.1385e-05
17:9196576 C T 1.074931 -4.7243e-06
17:9196979 A T 0.402898 2.5581e-05
17:9200826 T C 1.707743 -1.9356e-04
17:9200911 A G 1.173307 1.8242e-05
17:9201195 A G 0.430101 -2.1014e-05
17:9203254 G T 1.085918 2.1615e-05
17:9207228 A G 0.061387 -5.5409e-06
17:9207938 G A 0.107895 1.2037e-04
17:9221216 C T 0.142914 8.7190e-06
17:9240428 T C 0.098109 5.0623e-05
17:9243072 T C 0.286090 1.2450e-05
17:9243752 T C 0.100933 7.7130e-05
17:9243954 G A 0.064457 -1.5233e-05
17:9244424 C T 1.249202 1.1965e-04
17:9246493 A G 1.036018 9.6882e-06
17:9248401 A C 0.249576 9.2768e-06
17:9258231 A G 0.020721 -9.4889e-06
17:9261927 A G 0.088456 1.3437e-05
17:9262116 C G 0.231922 3.2266e-06
17:9266807 C G 0.049189 -2.8977e-05
17:9273667 T C 0.464350 -3.5151e-05
17:9274797 G A 0.864483 -2.9337e-05
17:9276821 C T 0.023464 -1.1612e-05
17:9281305 G A 0.265373 5.7142e-04
17:9286728 A G 0.156767 -1.5174e-04
17:9290333 T C 0.070770 -4.1651e-05
17:9293567 C A 0.364378 6.1945e-06
17:9295309 T C 0.485678 -1.3124e-05
17:9300195 A G 1.083065 3.5716e-06
17:9301555 T C 0.058187 8.1627e-05
17:9306205 C T 0.457271 5.3559e-06
17:9311556 G A 0.110414 5.6337e-05
17:9313476 C A 0.540509 1.3447e-04
17:9319230 G A 0.082101 8.7867e-06
17:9323185 C A 0.080631 -3.0608e-05
17:9323684 A G 0.037300 -1.9847e-05
17:9323942 T C 0.152164 1.4345e-05
17:9325819 C T 0.039994 2.1212e-05
17:9326362 A G 0.707736 -5.5965e-06
17:9327313 T G 0.021084 -2.1904e-05
17:9328596 A G 0.499719 3.4626e-05
17:9329109 A C 0.059952 -5.4770e-06
17:9344846 G C 0.117032 9.4469e-06
17:9345324 G A 0.521894 -8.1322e-05
17:9346012 G A 0.118655 -5.1640e-05
17:9348352 A G 0.040462 -2.7124e-05
17:9350272 C T 0.538912 -1.9563e-05
17:9356045 C T 0.257745 -5.2228e-05
17:9360228 G C 0.685584 8.9604e-05
17:9361458 C T 0.219880 1.7821e-04
17:9364914 A G 0.033925 4.4910e-05
17:9365488 A G 0.608738 -2.3333e-05
17:9369076 G A 1.719687 -1.8326e-06
17:9371810 C T 0.034480 -6.0795e-05
17:9372732 G C 0.329596 7.8974e-05
17:9373668 A G 0.049134 -1.4503e-06
17:9378525 T C 0.097545 -1.7978e-06
17:9383203 C T 0.479748 -1.0407e-04
17:9383628 C A 0.121047 -3.9375e-05
17:9384648 C G 1.713153 -1.0673e-04
17:9385943 C A 0.068343 1.0053e-04
17:9391168 C T 0.546494 -3.3818e-05
17:9391196 A C 0.691929 -2.4015e-05
17:9392817 C T 1.535870 -4.3483e-06
17:9395033 G A 1.670592 5.9518e-06
17:9395953 T C 0.077051 -4.6495e-05
17:9408381 T C 0.020562 2.6887e-05
17:9408644 A C 1.433139 -1.1661e-05
17:9410920 A G 0.056067 -1.6836e-05
17:9416767 A G 0.048206 -2.4321e-05
17:9422425 A G 1.174660 1.7379e-06
17:9423240 G A 0.173265 -7.3390e-05
17:9424006 A G 0.158662 9.9761e-06
17:9429737 T C 0.107356 4.8085e-06
17:9431544 C T 0.043006 7.8962e-05
17:9432938 T G 0.080569 -8.9588e-07
17:9433682 C T 0.946526 1.1610e-05
17:9435224 A G 0.428683 9.1031e-06
17:9443190 A G 0.050919 6.5565e-06
17:9443447 G A 0.024707 9.1998e-05
17:9444700 T G 0.748243 4.7154e-06
17:9454444 T C 0.077229 5.5440e-06
17:9457062 C T 0.051211 -4.5068e-06
17:9461158 C T 0.392846 -2.5858e-06
17:9475593 T C 1.548240 -6.6137e-06
17:9484952 G A 0.032639 -6.0127e-05
17:9486899 C T 1.539895 2.9449e-07
17:9487085 A G 1.243039 1.3401e-05
17:9491125 T C 0.027943 1.1966e-05
17:9491271 A G 0.043766 -1.2414e-06
17:9496186 T C 0.037122 -4.9978e-05
17:9502283 G T 0.040666 3.6966e-05
17:9504942 A G 0.445567 4.6834e-06
17:9506452 G A 0.023240 3.1084e-05
17:9507058 T C 1.486652 1.0589e-05
17:9509261 C T 0.067236 2.5437e-06
17:9515777 A G 1.512271 -9.4670e-06
17:9517293 C T 0.054227 -3.4672e-05
17:9539211 T C 0.033830 -7.9468e-06
17:9543336 C T 0.140165 3.3281e-05
17:9557439 C T 0.253711 -2.6960e-05
17:9559866 G A 0.060488 3.2484e-05
17:9561662 A C 0.173606 3.6893e-06
17:9577529 T C 0.352703 -9.5768e-05
17:9581306 T G 0.026060 -2.6831e-05
17:9590356 C T 0.485756 -4.4273e-05
17:9590961 G A 0.038488 5.6500e-05
17:9596211 A G 0.020143 2.2001e-05
17:9607212 G C 0.166306 6.9101e-06
17:9607563 C T 0.131907 -1.8640e-05
17:9608672 G A 0.072981 5.1186e-05
17:9612755 A G 0.215434 1.0875e-04
17:9613458 A G 0.066895 -5.4745e-05
17:9613717 G A 0.529074 2.4087e-06
17:9618365 A G 0.212613 -5.5790e-05
17:9618516 A G 0.044337 3.6879e-06
17:9619933 C T 0.110164 3.7624e-05
17:9621627 T C 0.424759 -8.4515e-07
17:9626266 C T 0.066781 -6.4625e-05
17:9626430 A G 0.042873 -9.9461e-06
17:9627658 C T 0.132397 -9.9146e-06
17:9628188 T C 0.169808 -5.0935e-07
17:9628951 G A 0.020656 4.2420e-05
17:9632679 A G 0.091722 1.8535e-04
17:9634904 C A 0.047657 -4.6494e-05
17:9642514 C T 0.080926 -1.0403e-04
17:9644938 T C 0.044808 -2.0970e-05
17:9646501 A G 0.131722 -6.0994e-05
17:9646875 T C 0.739106 4.2020e-06
17:9648230 A G 0.186550 1.2241e-05
17:9652030 A G 1.900917 5.6728e-05
17:9654094 T C 0.089784 -2.1095e-05
17:9656682 A G 0.159873 1.0484e-05
17:9657207 C T 0.786874 3.0720e-05
17:9659883 A G 0.041179 1.7156e-05
17:9665434 T C 0.660066 3.0875e-05
17:9665891 T C 0.070108 -2.1281e-05
17:9667102 T C 0.107051 -2.5922e-06
17:9669181 C T 0.093543 -2.1439e-04
17:9669921 C T 0.441033 5.2286e-05
17:9671796 A G 0.223240 2.3628e-05
17:9672135 C T 0.664639 6.2781e-05
17:9674077 G A 0.244960 -1.4215e-05
17:9674901 T C 0.126734 1.5658e-04
17:9675341 T G 0.196680 2.1097e-04
17:9676115 G C 0.030234 6.1360e-05
17:9678294 G C 0.342894 -3.9750e-05
17:9680451 C T 0.488924 -9.4690e-05
17:9681100 A C 0.072140 4.7665e-05
17:9685227 A G 0.021970 -2.9969e-05
17:9686731 A G 0.081488 -6.2635e-05
17:9691447 G A 0.412912 -4.8178e-05
17:9692477 G A 0.180529 4.4411e-06
17:9693061 C T 0.495753 -2.3935e-05
17:9693536 A G 0.750398 -3.7248e-05
17:9698027 C A 0.593323 -9.2315e-06
17:9698342 A G 0.427725 -2.7214e-06
17:9699280 C T 0.425817 2.9903e-07
17:9699974 C T 1.341839 2.2085e-05
17:9706979 A G 0.086532 1.7989e-04
17:9709746 C G 0.091050 9.3615e-05
17:9710585 C A 0.236219 6.5627e-06
17:9711808 T C 0.160240 -2.1121e-06
17:9712255 A G 0.908249 1.4130e-05
17:9713505 A G 1.294980 2.1856e-05
17:9715714 A C 0.037329 -2.5909e-05
17:9715872 C A 1.375576 -3.9548e-05
17:9716518 C G 0.729535 2.1283e-05
17:9716564 C T 0.292183 -2.9457e-05
17:9717078 G A 0.116899 -5.5930e-05
17:9717710 C T 0.338720 1.4154e-05
17:9718080 A G 0.656755 6.9435e-05
17:9721208 G A 0.896415 -7.8782e-06
17:9721289 G A 0.342401 9.8628e-06
17:9722915 T C 0.187247 -1.4820e-04
17:9723556 T C 0.029338 6.8830e-06
17:9724374 G A 0.135935 3.2665e-05
17:9724521 A C 0.146056 2.4723e-05
17:9725279 T C 0.731774 6.2437e-05
17:9729182 A G 0.151564 3.8934e-05
17:9730883 A G 0.090748 -1.7397e-05
17:9737381 G C 0.087467 -4.6498e-05
17:9741032 C T 0.138052 -8.2083e-06
17:9741240 C T 1.177244 -1.0719e-04
17:9743922 T A 0.022574 7.9129e-05
17:9744077 A G 0.041487 -6.0328e-06
17:9746242 G A 0.102864 -8.9878e-05
17:9748647 T C 0.812636 1.5739e-05
17:9749662 A G 0.190759 7.6775e-05
17:9750310 C T 0.292127 4.6195e-05
17:9750416 G A 0.076288 -2.8171e-05
17:9750531 C T 0.023558 -1.1826e-05
17:9755804 G A 0.056142 -9.1920e-05
17:9758829 G A 0.479985 7.2944e-05
17:9759490 C A 0.659488 9.3409e-06
17:9760589 G A 0.047943 -5.4193e-07
17:9766574 T C 0.036232 -8.0167e-05
17:9767381 C T 0.325468 -6.4475e-05
17:9769199 C T 0.173505 -8.3881e-05
17:9774804 A T 0.079992 -7.7873e-05
17:9782111 C T 1.255519 -2.1370e-05
17:9784332 A G 0.037832 -2.6921e-05
17:9788826 A T 0.024476 -1.2974e-04
17:9790129 G A 0.078865 1.2019e-04
17:9792768 A G 0.662802 7.5359e-05
17:9799670 G C 0.030783 1.6290e-06
17:9800361 A G 0.292939 3.2559e-05
17:9800658 G T 0.053798 -2.3672e-05
17:9801828 C T 0.527470 7.8454e-05
17:9803019 T C 0.105503 -4.2849e-05
17:9807112 G A 1.070748 4.6674e-06
17:9808571 G T 0.322478 -1.1758e-05
17:9811861 T C 0.697175 8.5294e-06
17:9811917 A G 0.050205 5.7610e-05
17:9815580 C T 1.207212 -5.9384e-05
17:9817944 A G 0.062107 2.6796e-06
17:9818602 C T 0.120038 -4.7674e-05
17:9819630 T C 0.040247 -3.1590e-05
17:9820141 A C 0.989136 -2.6039e-05
17:9820695 T C 1.156088 -6.6138e-05
17:9821123 G C 1.015414 3.1425e-05
17:9821585 C T 0.063218 -4.3496e-05
17:9822188 C T 0.688499 1.8193e-05
17:9825332 C T 0.043117 8.2469e-05
17:9825466 A G 0.854207 -1.6794e-04
17:9826867 G A 0.129499 1.9445e-05
17:9827240 C T 0.241331 -2.8602e-05
17:9827890 G T 0.870368 -9.3606e-05
17:9828482 A G 0.031886 2.1986e-05
17:9838605 G A 0.810539 2.8483e-05
17:9845151 T C 0.035492 -2.4500e-05
17:9846274 G T 0.237475 -2.6318e-05
17:9847755 T C 0.145403 -1.5347e-05
17:9850086 T C 0.020448 -2.8558e-05
17:9854462 C A 0.814242 8.5468e-06
17:9858012 G A 0.106386 9.3146e-05
17:9858172 C T 0.320125 -1.2103e-05
17:9860045 G A 0.059981 5.9868e-05
17:9860300 A G 0.066596 -6.6338e-06
17:9864430 G C 0.027741 1.1534e-05
17:9864623 A G 0.063354 -4.8432e-05
17:9864752 T C 0.420393 -1.2077e-05
17:9868248 G A 0.496665 -2.7515e-05
17:9871988 T C 0.975819 1.5336e-06
17:9872446 C T 0.033892 1.2763e-05
17:9872768 G A 1.474500 -3.9684e-05
17:9874244 G A 1.149830 4.7915e-05
17:9877481 G A 0.243295 1.6448e-04
17:9877812 G A 0.732011 -1.4828e-05
17:9878173 G A 0.840890 2.9527e-05
17:9879046 G A 0.475574 -1.6295e-06
17:9888293 G C 0.596560 -4.4353e-05
17:9888747 T C 0.029504 5.2823e-05
17:9891475 A C 0.486142 -6.5968e-05
17:9893003 A G 0.717009 -5.9818e-05
17:9893773 G A 0.598614 -7.9861e-05
17:9895754 A C 0.047268 -2.5897e-05
17:9902533 C T 0.246687 -1.4858e-05
17:9903115 C T 0.193512 -7.0948e-06
17:9906906 A C 0.089881 7.7382e-05
17:9909250 G A 0.248154 -1.0835e-05
17:9911938 C T 0.301800 1.7167e-05
17:9914612 A G 0.158451 -2.4246e-04
17:9919425 A G 0.210120 -2.9434e-06
17:9921361 C T 0.054149 3.1944e-05
17:9921653 T G 0.245960 1.5067e-05
17:9921755 A G 0.174722 -2.6717e-04
17:9923714 C T 0.321787 -7.7369e-05
17:9932583 G C 0.079002 5.0406e-05
17:9932680 T C 0.183067 -4.9198e-05
17:9933397 G A 0.269618 -4.9588e-05
17:9934139 T C 0.307532 1.0941e-04
17:9940674 G A 0.143394 -1.1464e-04
17:9941713 C A 0.055437 8.7842e-05
17:9943333 T C 0.030812 3.1907e-05
17:9947619 T C 0.629432 -5.1241e-06
17:9948619 A G 0.044402 2.5524e-05
17:9949102 G A 0.352820 -1.0196e-04
17:9956315 G A 0.102439 -3.7573e-05
17:9962409 C G 0.274915 1.3555e-04
17:9964438 C G 0.053545 -2.0017e-05
17:9964836 G A 0.264811 1.6257e-04
17:9967513 A G 0.508252 -1.5341e-05
17:9967522 A G 1.028926 2.7406e-06
17:9967887 A G 0.120232 -8.2171e-06
17:9968168 T C 0.969094 3.2413e-05
17:9975297 C T 0.648910 2.6275e-05
17:9977633 G A 0.042626 -3.7865e-05
17:9981026 C A 1.292871 8.5558e-05
17:9982366 C T 0.020516 -3.8537e-05
17:9985841 T C 1.004310 3.0123e-05
17:9987313 A G 0.121738 -3.4485e-05
17:9991805 C T 0.222649 -2.1806e-05
17:9996943 G T 1.278735 5.3511e-05
17:9999183 T C 0.061205 3.6261e-06
17:9999802 G A 0.340564 2.1910e-05
17:10001501 A C 0.058982 -1.0829e-05
17:10002773 T C 0.032445 -2.3928e-05
17:10003245 C A 0.547214 4.5718e-05
17:10003801 A G 0.555611 1.0465e-04
17:10004765 A G 0.091608 -3.0412e-05
17:10004821 A G 0.026453 -3.6738e-05
17:10005485 G C 0.206251 1.5550e-05
17:10005792 A G 0.272981 3.0636e-05
17:10006097 T C 0.564018 2.3112e-05
17:10006276 A G 0.055642 -3.6055e-04
17:10007574 C T 0.097726 -5.6986e-05
17:10007931 G A 0.131622 1.7561e-05
17:10008866 C G 1.849972 5.1552e-06
17:10009297 G A 1.343683 1.6348e-05
17:10009702 A G 0.119736 -1.7968e-04
17:10010287 A G 0.257524 -1.5758e-06
17:10011876 A C 0.682916 -4.7087e-05
17:10012956 A C 0.082845 1.6843e-05
17:10015197 A G 1.218945 -8.0180e-06
17:10016209 A G 0.586744 1.7759e-05
17:10019286 A G 0.140109 -1.0132e-04
17:10021550 T C 0.081137 2.3981e-05
17:10023740 G A 0.063649 2.9794e-05
17:10025405 C T 1.263441 1.4669e-05
17:10027040 A G 0.506266 6.8657e-05
17:10030483 G A 1.929100 6.8436e-06
17:10031090 T C 0.747114 5.2928e-05
17:10031642 T C 0.886912 4.7564e-05
17:10034364 G A 0.551366 -8.6959e-06
17:10035664 C G 1.934816 -1.7903e-05
17:10038984 C T 0.091034 -4.2519e-05
17:10041675 A G 0.042240 9.0086e-05
17:10044114 A G 0.859722 2.7463e-05
17:10045023 G A 0.395073 -1.3918e-05
17:10046122 C T 0.143998 1.3524e-05
17:10047107 T C 1.722303 5.5332e-05
17:10047189 G A 0.071377 -1.7485e-05
17:10050672 T C 0.041341 1.7688e-05
17:10050763 C T 0.913679 1.4374e-05
17:10053424 A G 0.091624 -5.7786e-05
17:10054325 G A 1.361885 6.5206e-06
17:10059451 G A 1.884441 -2.7791e-05
17:10062453 A G 0.439293 -8.1882e-05
17:10062585 G A 0.313478 1.7005e-04
17:10065697 C A 0.508970 2.0611e-05
17:10065939 A G 0.316857 1.1678e-04
17:10071487 A G 0.155647 -4.5600e-06
17:10071868 A G 0.336854 -5.8193e-05
17:10078260 C T 0.168013 -8.0563e-05
17:10080169 A G 0.023847 2.4780e-05
17:10080381 C T 0.228407 1.6311e-05
17:10081098 A T 0.070180 9.9482e-05
17:10081446 C A 0.047161 -1.7320e-04
17:10081621 G A 0.998104 5.6970e-06
17:10083238 T G 0.164053 1.6393e-06
17:10084339 A G 0.817994 -1.2303e-05
17:10084353 A G 1.179717 -1.1177e-05
17:10084782 C T 0.245736 6.7032e-05
17:10086870 T C 0.047203 -9.6910e-05
17:10087897 C A 0.070579 -1.8943e-05
17:10093966 C T 0.700424 6.9145e-06
17:10095871 G A 0.144718 -4.0868e-05
17:10095977 C T 0.068635 -7.2144e-05
17:10096972 C T 0.360980 -2.4504e-05
17:10102743 C A 0.031221 -1.5498e-05
17:10102821 G C 1.478684 -1.4298e-05
17:10103771 C A 1.131080 2.7190e-05
17:10104105 C T 0.109031 -1.5298e-04
17:10108102 A G 0.070284 4.2095e-05
17:10108472 T C 0.101920 -1.0395e-04
17:10118793 C T 0.494098 4.0438e-05
17:10125196 A G 0.088758 -2.4144e-06
17:10125301 G A 0.239199 -6.9180e-06
17:10125649 A G 0.603554 2.6931e-05
17:10127796 G C 0.162366 5.3127e-05
17:10128504 A G 1.426060 1.0792e-05
17:10129086 T C 0.097402 -3.1117e-05
17:10129965 C T 0.202194 -1.0677e-04
17:10135410 T C 1.104922 -1.2541e-05
17:10140009 T C 0.442503 4.5452e-05
17:10147916 C T 0.071744 -4.3605e-06
17:10148724 T C 1.549717 2.4712e-05
17:10151176 T C 1.098554 3.6737e-05
17:10152676 A G 0.036791 8.2272e-05
17:10153190 A G 0.044421 3.4653e-05
17:10153352 A G 0.066249 -6.8548e-06
17:10153888 A G 0.048044 4.9186e-05
17:10154763 A G 0.036359 2.2353e-05
17:10155277 G A 0.990000 -4.3454e-05
17:10156086 C T 0.240179 5.7168e-05
17:10158810 G C 0.422568 7.0983e-06
17:10159435 G A 0.553511 -1.3924e-05
17:10161919 G A 1.770584 -3.3364e-06
17:10162050 T C 1.168568 -2.1481e-05
17:10167735 T G 0.351937 2.4854e-05
17:10168780 G A 1.024213 -2.5323e-06
17:10169133 C T 0.032519 -2.6732e-05
17:10171168 A G 0.189623 1.4009e-05
17:10171880 T C 0.854269 -7.4042e-06
17:10173288 A G 0.274376 2.5281e-05
17:10178448 A C 0.358561 -4.5262e-05
17:10179073 G A 0.052851 -3.8721e-05
17:10179681 A C 0.072406 -4.0830e-06
17:10180193 T C 0.707960 1.3900e-05
17:10182260 T C 0.048414 -2.7059e-05
17:10183031 G A 0.512897 -1.0361e-05
17:10184965 A C 0.780467 3.0337e-05
17:10185972 T C 0.204125 1.7547e-05
17:10188067 A G 0.958724 3.5922e-05
17:10189354 T C 0.175358 2.5861e-05
17:10193619 T C 0.022230 1.2482e-05
17:10197721 G A 0.155595 -9.7350e-06
17:10198473 T C 0.088577 2.7580e-05
17:10198585 C T 0.168279 -6.8493e-05
17:10200522 G A 0.506750 -1.7439e-05
17:10204401 T C 0.119191 1.3080e-05
17:10206595 C T 0.141060 3.8092e-06
17:10208745 G A 0.278486 1.1337e-04
17:10209778 A G 0.030098 1.1340e-04
17:10212964 G C 0.027517 7.0520e-05
17:10215944 A G 0.045596 4.9526e-05
17:10217233 A G 1.151492 2.0131e-05
17:10218277 G A 0.134484 -1.6536e-05
17:10218984 T G 0.025904 -4.3719e-05
17:10219113 T C 0.321148 -1.5122e-05
17:10219366 T C 1.564865 8.9731e-05
17:10220349 A G 0.266359 -2.6436e-05
17:10220598 A G 0.066690 2.7183e-05
17:10222061 A G 0.828764 2.6689e-05
17:10222462 A G 0.029663 2.3244e-05
17:10223022 G A 0.201217 -1.3178e-05
17:10223714 C T 1.253237 7.5455e-05
17:10225047 G T 0.098473 -9.2058e-06
17:10226337 A G 0.103725 -9.1011e-06
17:10228815 G A 1.339986 1.7185e-05
17:10231335 T C 0.021175 9.8171e-05
17:10232934 G A 0.035255 -4.3292e-05
17:10234834 T C 0.470897 -9.0922e-06
17:10235601 A C 0.048154 2.9763e-04
17:10235790 A G 0.329506 -6.4366e-05
17:10236464 T C 0.033438 -1.1289e-04
17:10239840 A C 0.054616 4.5372e-05
17:10240965 A C 1.636817 6.0623e-07
17:10242956 G A 0.056522 -2.4326e-04
17:10243717 A G 1.654795 1.2908e-05
17:10244704 C T 1.166617 -8.4931e-06
17:10247544 T C 0.583586 4.0746e-05
17:10248712 G A 0.023765 5.1967e-05
17:10249820 G A 0.021662 1.1530e-04
17:10250972 T G 1.726659 -2.4684e-05
17:10257937 T C 0.091303 8.7535e-06
17:10263598 C T 0.033314 -8.4520e-05
17:10266151 A G 0.033905 -1.7753e-06
17:10266517 T C 0.333595 1.8909e-05
17:10270160 A G 0.060735 7.8475e-05
17:10271486 C G 0.468073 -2.3995e-05
17:10274188 G A 0.106224 -6.2999e-05
17:10274925 A C 0.098606 -5.7550e-05
17:10276706 G A 1.701339 2.2477e-05
17:10279943 T G 0.651484 6.8041e-06
17:10292672 A C 0.033191 -3.7782e-05
17:10303756 G A 0.025742 4.9558e-05
17:10312472 A G 0.111638 7.2787e-05
17:10317842 G A 0.812590 8.3953e-06
17:10319056 G A 0.051659 -5.7977e-05
17:10324980 T C 0.593814 -2.7522e-05
17:10330168 C T 0.241344 2.1497e-05
17:10342896 A G 0.077522 4.9243e-05
17:10344802 A G 0.078911 4.3125e-05
17:10349895 T C 0.021419 -6.6404e-05
17:10354974 C T 0.698184 -1.5100e-05
17:10355371 T C 0.703020 1.3840e-07
17:10355763 C T 0.811451 8.6696e-06
17:10356736 T C 0.380921 -1.0272e-04
17:10358760 A G 0.152959 -1.9243e-04
17:10362025 C T 0.706655 -1.5700e-06
17:10366204 C T 0.089648 8.2453e-05
17:10374300 T G 1.066609 -7.3707e-06
17:10376558 T G 0.046778 1.4748e-04
17:10380939 G C 1.882961 2.4173e-05
17:10382298 T G 0.052753 -4.7066e-05
17:10407084 A G 0.052653 -5.2167e-05
17:10409241 C T 0.078677 5.0944e-05
17:10413681 C T 0.023889 8.9675e-05
17:10415269 G A 0.027362 -4.9790e-05
17:10448179 T G 0.111586 7.9597e-05
17:10450039 T C 0.683247 -4.2735e-06
17:10451474 T C 1.883663 1.7786e-05
17:10453015 C T 0.037485 -4.8675e-05
17:10461579 T C 0.053029 4.3045e-05
17:10463231 A G 1.089171 -2.1295e-05
17:10490455 C T 0.049660 9.6481e-06
17:10496050 G A 1.203006 9.0220e-06
17:10502895 T C 0.088479 6.8554e-05
17:10518031 T C 0.208744 4.5319e-05
17:10520042 A C 0.739915 -7.3269e-06
17:10525300 A G 0.022853 -6.6275e-05
17:10525936 C T 0.197861 -1.0929e-04
17:10531250 C T 1.510547 2.3488e-05
17:10531421 G A 0.036742 -1.4958e-05
17:10537165 C T 0.133193 4.0753e-05
17:10541303 G A 0.031088 2.0580e-05
17:10541497 T C 0.020737 -3.1509e-05
17:10541515 T C 1.587773 4.1354e-06
17:10542708 T C 0.033785 -1.7073e-05
17:10543463 C T 1.456070 5.9360e-05
17:10544093 G A 0.051445 -1.7155e-04
17:10552488 A G 1.536026 3.6334e-05
17:10553769 T C 0.055992 3.9498e-05
17:10558376 G A 0.042260 -1.8993e-04
17:10560760 A G 0.156851 7.3659e-05
17:10561253 G A 1.225502 2.1156e-05
17:10561387 C T 0.060735 6.9035e-06
17:10561422 A G 1.225132 -2.0899e-05
17:10562961 G C 0.096545 -6.2167e-05
17:10565963 C T 0.196164 7.4742e-05
17:10567483 C A 0.859878 -7.8139e-06
17:10574109 C T 0.076136 -3.6452e-05
17:10574159 T C 0.528658 8.8321e-06
17:10578441 G A 1.960048 1.2627e-05
17:10579112 A C 0.022175 5.4215e-05
17:10581815 A G 0.059573 9.8756e-06
17:10587178 T C 0.829475 4.5091e-06
17:10591452 C T 0.042182 7.6029e-07
17:10593642 C A 0.064003 4.7914e-05
17:10597657 T C 0.086490 3.3120e-04
17:10605966 C T 0.138139 1.2234e-05
17:10608518 G T 0.035216 1.1808e-04
17:10619979 G C 0.202756 -1.3445e-05
17:10624390 G A 0.831873 1.4306e-05
17:10625803 C T 0.352557 -1.6050e-06
17:10637130 A G 0.836307 2.3093e-05
17:10643030 G A 0.317717 -1.8205e-05
17:10646854 T C 0.056470 4.0692e-05
17:10652271 A G 0.069651 3.2935e-05
17:10655180 A C 0.100599 -7.0030e-05
17:10660581 T C 0.691605 -3.5885e-05
17:10660663 G A 0.085870 -6.1198e-05
17:10672166 T C 0.057038 3.6180e-06
17:10676343 G A 1.681183 1.8357e-05
17:10682743 C A 1.729356 2.2474e-05
17:10686934 C T 0.116182 -2.1498e-06
17:10689671 G A 0.435664 -4.3769e-06
17:10698399 G A 0.544582 -3.2739e-05
17:10700587 C G 0.813642 -2.2249e-05
17:10702859 T G 1.823210 1.0554e-04
17:10703814 T C 0.057599 1.0129e-05
17:10707241 A G 1.517866 2.7850e-05
17:10709674 A G 0.129944 -1.5285e-05
17:10711453 A G 0.020257 -4.5915e-05
17:10711704 C G 1.315607 -1.4745e-05
17:10715540 G A 0.063662 4.9090e-05
17:10715840 T C 0.552028 1.0812e-05
17:10716349 G A 0.929411 -7.8748e-06
17:10717762 G A 0.494977 3.2689e-05
17:10725050 C T 1.123900 1.9664e-05
17:10725883 T G 0.415524 -4.0503e-05
17:10726108 C T 0.109635 1.0562e-05
17:10726553 G A 0.230010 -3.0245e-05
17:10727158 A G 0.544631 2.0346e-05
17:10737115 G A 0.187442 -3.0843e-06
17:10739615 T C 0.400273 3.2178e-05
17:10751305 T G 0.570843 1.8364e-05
17:10754301 T G 1.200626 -3.3392e-06
17:10756593 T C 0.027352 -1.2840e-06
17:10762852 A G 0.422581 -3.8007e-05
17:10772655 T G 0.324621 -4.5872e-05
17:10774278 A C 0.361895 6.7478e-05
17:10787384 T C 0.746555 -4.1248e-05
17:10787653 T C 1.363057 -1.1062e-05
17:10792151 T C 0.025460 6.3452e-06
17:10798217 T C 0.572528 3.0343e-05
17:10800875 T C 0.119742 -7.0650e-05
17:10804853 T C 0.308090 5.3417e-05
17:10813557 C T 0.080138 -1.5398e-05
17:10816212 A G 0.095620 -9.3563e-06
17:10818236 C T 0.174472 3.9602e-05
17:10819450 T A 0.051371 8.3091e-05
17:10824295 G A 0.154043 -1.8520e-05
17:10825562 T C 0.066499 -1.2834e-04
17:10827074 A G 0.051926 -4.0730e-05
17:10827342 T C 0.127315 -4.9857e-05
17:10831299 A G 0.594427 1.1551e-04
17:10833525 C A 0.158464 8.8200e-06
17:10838629 A C 0.100141 -4.8163e-05
17:10851353 T C 0.115399 -3.0485e-05
17:10855464 G A 0.585456 -6.8419e-06
17:10858664 G A 0.439640 7.6279e-06
17:10863163 A C 0.725172 6.1885e-05
17:10864358 T C 0.043130 5.2306e-05
17:10871170 A G 0.083351 -1.0934e-05
17:10871773 T C 0.582044 8.9565e-06
17:10873552 A G 1.830783 1.1266e-05
17:10879878 T C 0.032123 -1.2540e-04
17:10882051 A G 1.740255 -4.6008e-05
17:10883013 T C 1.313270 -3.8298e-06
17:10885174 A C 1.758042 -5.6509e-05
17:10885809 T C 0.059634 3.8623e-05
17:10887822 T C 0.243305 -4.8772e-05
17:10889023 A G 0.163508 1.6058e-05
17:10889621 C A 1.081098 -4.7760e-04
17:10889677 G A 0.449907 -1.0631e-04
17:10892634 A G 0.213058 5.4725e-06
17:10895679 T C 0.203684 -3.0242e-05
17:10896811 T C 0.412285 4.0470e-06
17:10897981 T C 0.213035 -4.2528e-05
17:10900814 T C 0.621169 1.5958e-05
17:10901643 T C 1.391217 -4.2593e-06
17:10902917 C T 0.096928 -1.1295e-05
17:10907886 T G 0.064500 5.7368e-05
17:10915056 A C 0.055876 7.0388e-05
17:10916297 G A 0.036920 -8.3951e-06
17:10917049 C T 1.148694 2.8399e-06
17:10920614 G A 0.083500 -4.2263e-05
17:10922955 T C 0.591879 -3.9638e-05
17:10924376 A G 1.623993 4.0732e-06
17:10925772 A G 0.356708 -4.4154e-05
17:10929166 C T 0.343897 -9.7350e-08
17:10935730 A G 0.833447 4.5234e-05
17:10941338 T C 1.789545 1.8956e-05
17:10945800 C T 1.747993 2.8749e-05
17:10946574 C T 0.116120 1.3054e-04
17:10954362 A C 0.059232 7.0906e-06
17:10955441 T C 0.090423 -3.9703e-05
17:10957463 G A 0.670017 -7.6393e-06
17:10963206 G A 0.041860 6.2219e-06
17:10968437 T C 0.028959 -1.3002e-05
17:10969958 C T 1.721018 5.9327e-06
17:10970418 T C 0.030361 -6.4903e-05
17:10976031 T C 0.069855 9.7857e-05
17:10976886 A G 0.053724 2.6944e-05
17:10977573 T C 0.041416 8.1027e-06
17:10977672 T C 0.763388 -9.2532e-05
17:10982282 G A 0.044058 -6.5048e-06
17:10988239 A C 0.048780 -2.9101e-06
17:10990827 G A 0.086457 1.1411e-04
17:10991535 G A 0.326893 4.2024e-05
17:10994074 C G 0.052318 -7.4360e-05
17:10995328 G A 0.031883 7.5439e-05
17:11000863 T G 0.035921 -2.3040e-06
17:11009487 T C 0.080758 1.5802e-05
17:11012636 G A 0.054684 9.3940e-06
17:11013277 T C 0.079346 -8.9411e-05
17:11019122 A G 0.127620 6.8615e-07
17:11020505 G A 1.065512 4.7868e-05
17:11025242 C T 0.069352 4.3785e-05
17:11026414 G A 0.034175 -2.1873e-05
17:11026937 T C 0.084318 -1.6843e-07
17:11032743 T C 0.030562 -2.1985e-04
17:11037081 A G 0.070404 -5.9650e-05
17:11037395 G C 0.032558 -1.7387e-06
17:11037948 A G 0.267638 -5.2668e-05
17:11039905 G A 0.190571 -1.5340e-05
17:11044322 C A 0.206712 -2.7545e-05
17:11051603 A G 1.976439 -3.7020e-05
17:11052378 C T 0.108191 -6.4498e-05
17:11053422 A G 0.078424 -2.0855e-05
17:11053471 A G 0.100501 5.2330e-05
17:11053690 C T 0.183372 4.9382e-05
17:11054161 G A 0.168967 -5.3908e-05
17:11055263 A C 0.190071 -9.6633e-06
17:11074436 C T 0.373836 -1.6042e-04
17:11077803 T C 0.159324 1.1346e-05
17:11080121 A C 1.972853 -8.1065e-06
17:11083212 A C 0.195599 1.6689e-05
17:11086163 T C 0.032782 1.9450e-04
17:11091772 T C 0.255175 -3.6206e-04
17:11105527 T C 0.023382 1.1191e-05
17:11108553 T C 1.579461 1.0451e-05
17:11112915 T C 0.029955 -7.5607e-06
17:11117116 T C 0.049890 1.3054e-04
17:11120441 G A 0.057885 1.1125e-04
17:11120708 A G 0.077431 -2.7739e-05
17:11121643 C A 0.047914 -1.5194e-05
17:11122880 T G 0.144209 -1.3717e-06
17:11126125 T C 0.443681 -2.4946e-05
17:11132024 C G 1.872689 1.7231e-04
17:11134687 A C 1.147104 1.4722e-05
17:11146539 T G 1.829452 3.0825e-05
17:11152815 C T 0.160298 -1.2403e-04
17:11162241 T A 0.062666 -2.3761e-05
17:11162302 G A 0.266019 7.9192e-06
17:11165683 A G 0.052945 1.6892e-05
17:11166782 A G 0.139674 1.1429e-05
17:11173189 A G 0.026833 -1.1008e-04
17:11176326 T C 0.081274 8.2109e-06
17:11176969 G A 1.859524 -5.0700e-06
17:11177276 A G 0.057132 -6.9197e-05
17:11178293 A G 1.741930 -5.6270e-05
17:11178368 G T 1.226063 -5.3730e-06
17:11178797 T C 1.105993 -2.2180e-05
17:11179839 A G 0.255123 2.1724e-05
17:11180811 A C 0.047466 -4.0691e-05
17:11180892 A G 0.531135 -4.5252e-06
17:11184163 C T 1.066246 6.3086e-05
17:11186169 T C 0.167607 1.9255e-05
17:11186841 A C 1.674393 6.8347e-07
17:11186915 G A 0.482994 -5.4662e-07
17:11188009 G A 1.969104 2.9918e-05
17:11189569 C T 1.337049 -3.2194e-05
17:11190286 A G 0.063584 -4.2065e-05
17:11196479 C G 0.528947 -1.1885e-04
17:11199904 T C 0.104763 3.1628e-05
17:11200911 A G 0.023626 -5.6531e-05
17:11204390 T C 0.070624 3.3398e-05
17:11211753 A G 0.041669 -3.5404e-05
17:11218707 A G 0.290018 5.7068e-06
17:11219322 A G 1.541729 -6.5613e-05
17:11228589 C T 0.679274 -6.2421e-05
17:11230348 A G 0.349438 7.8266e-05
17:11232929 A G 0.086798 -4.0499e-05
17:11236553 A G 0.073098 2.4300e-05
17:11237522 G T 0.992051 9.6891e-06
17:11238646 A G 0.403574 8.1622e-05
17:11242203 A G 0.024979 -8.6417e-06
17:11244025 T C 0.432740 8.3728e-05
17:11246869 A G 0.320320 5.2519e-07
17:11250716 T C 0.225577 -4.3261e-05
17:11253101 C G 0.103552 -9.8743e-05
17:11255351 T C 0.678599 5.9325e-05
17:11262638 A G 0.950301 2.1632e-07
17:11273541 A G 0.021182 -8.9659e-06
17:11284135 T C 0.033110 -2.5584e-05
17:11286924 C T 0.030620 2.1176e-06
17:11289813 C A 0.078236 -4.8301e-05
17:11290984 C A 0.056353 8.3269e-06
17:11291068 G A 0.023295 2.6548e-06
17:11292736 C A 0.044451 -3.2268e-05
17:11294805 T C 0.045914 -2.3110e-05
17:11304316 A C 0.030942 -5.8620e-05
17:11308579 G T 0.049848 8.5157e-06
17:11308609 G A 1.024885 6.7705e-05
17:11309317 C T 0.354154 1.8449e-05
17:11312057 A G 0.849952 5.0505e-05
17:11316781 A G 0.039449 -3.9433e-05
17:11318982 T C 0.436943 -1.6729e-04
17:11323957 G A 0.519726 1.5153e-04
17:11330291 A G 0.272779 1.1416e-04
17:11330844 T C 0.620591 -6.3661e-05
17:11335591 G A 0.092760 7.9076e-05
17:11337350 T C 0.134897 -4.2950e-04
17:11338774 T C 0.233577 1.3977e-04
17:11340943 G A 0.115857 2.7948e-05
17:11340985 G A 0.385274 -4.0373e-05
17:11343014 C T 1.253701 3.4203e-05
17:11346125 A G 0.361002 -1.2393e-05
17:11347691 T G 1.557244 -2.9203e-05
17:11348805 T C 0.117577 1.2947e-05
17:11352843 G A 0.838303 6.2608e-05
17:11353146 G A 0.136630 -2.7178e-06
17:11353695 T C 0.369610 -4.2734e-05
17:11356738 T C 0.886892 -4.4793e-05
17:11357383 T C 0.150561 -2.0273e-05
17:11363320 C T 0.512572 1.0036e-06
17:11363533 C G 0.100099 1.2856e-05
17:11366244 T C 0.051309 -2.1003e-04
17:11369503 A G 0.333923 3.9338e-05
17:11372945 A G 0.694373 -1.4046e-06
17:11385936 T C 0.068703 1.1999e-04
17:11388572 G A 0.099875 1.0919e-05
17:11389789 T C 0.496279 1.5714e-04
17:11392378 A G 0.103475 2.4419e-05
17:11395495 A G 0.027995 3.7265e-05
17:11395781 G A 1.088577 5.6917e-05
17:11400383 A G 0.107717 -8.9185e-05
17:11401881 T C 0.431188 3.8316e-05
17:11408485 A G 0.171129 -6.5403e-05
17:11409422 C T 0.031046 -1.3889e-05
17:11410251 C A 0.815473 4.5452e-05
17:11416204 A C 0.140246 -4.3987e-05
17:11419580 T C 0.066898 1.0380e-05
17:11429715 A T 0.956994 1.8748e-05
17:11438164 A G 0.048430 -4.6803e-05
17:11440995 A C 0.021383 -3.8984e-05
17:11443099 A G 0.093257 -2.5748e-06
17:11444251 G A 0.815375 4.4373e-05
17:11448689 T C 0.070345 -8.9636e-06
17:11451874 G A 0.651961 1.2118e-04
17:11456319 A G 0.163998 -5.1617e-05
17:11465536 G A 0.232006 -1.0743e-05
17:11465863 G C 0.060754 1.7498e-05
17:11472748 G A 0.535724 1.5493e-05
17:11488759 T C 1.213892 -1.0322e-05
17:11490380 C G 0.570204 2.2043e-05
17:11491194 T C 0.877025 1.5570e-05
17:11495683 A G 0.188182 3.1153e-05
17:11496228 T C 0.601756 -7.2561e-05
17:11503692 C G 0.042636 -7.8426e-08
17:11507005 T C 0.350700 -7.6868e-06
17:11507867 T C 0.032211 -2.7204e-05
17:11507917 C G 0.124400 7.3723e-06
17:11510689 T C 1.113900 -2.2511e-04
17:11511480 A G 0.083348 3.3197e-05
17:11512376 T C 0.801769 1.0390e-04
17:11521078 G T 0.058644 -5.6016e-05
17:11522764 A G 1.925663 -1.9079e-04
17:11525098 C T 1.841218 -2.2292e-04
17:11526904 A G 0.178513 1.3817e-06
17:11527258 G A 0.644324 7.2652e-05
17:11528173 G C 0.047732 -7.0613e-06
17:11530712 T C 0.585582 5.1652e-05
17:11540268 A G 0.070137 -2.2570e-05
17:11540418 G A 0.112141 -1.4718e-04
17:11543588 A G 0.082432 4.1641e-06
17:11543610 G A 0.054607 -1.0579e-05
17:11550421 A G 0.034528 4.9819e-05
17:11551824 G T 0.131544 4.4420e-05
17:11568302 A G 0.022168 -4.9630e-05
17:11569204 G A 0.735744 2.1486e-05
17:11569766 G A 0.082838 6.5577e-05
17:11580672 C T 0.109070 3.9210e-05
17:11583630 G A 0.131816 -3.3707e-05
17:11584698 C T 0.131745 7.1010e-06
17:11586923 A G 0.352709 1.5753e-05
17:11588192 A G 0.083727 -3.0185e-05
17:11594284 C T 0.287249 -3.0167e-06
17:11611851 T G 0.098496 -9.8653e-05
17:11612733 T C 0.103663 4.0989e-05
17:11617763 A G 1.965819 -2.1253e-05
17:11629817 C T 0.031416 -4.1231e-05
17:11631581 G A 0.049975 5.3828e-05
17:11635486 T G 1.831296 -1.3729e-05
17:11642231 G A 0.028037 4.1032e-05
17:11644791 T C 0.022194 -6.7097e-05
17:11645017 A G 0.046155 -6.0922e-05
17:11645082 G A 0.094938 2.5026e-05
17:11645984 G A 1.583401 -2.3821e-04
17:11647578 G A 0.057164 1.4255e-05
17:11650958 A G 0.191444 2.5109e-05
17:11653273 G A 1.364521 -1.2790e-03
17:11661701 G T 0.854496 4.4907e-05
17:11665655 G A 1.971700 -4.1984e-05
17:11671089 T C 0.234243 -4.2549e-05
17:11673738 A G 0.044597 -1.3122e-04
17:11674894 C T 0.236674 -3.2728e-05
17:11674965 T C 0.056181 6.6736e-06
17:11679275 G A 0.023100 -4.2928e-05
17:11680785 G A 0.361661 -1.3588e-05
17:11683685 C A 0.323381 6.7897e-05
17:11684571 C G 0.380954 -1.1905e-05
17:11685745 A G 0.088791 -8.1719e-05
17:11686651 A G 0.040114 -5.5846e-06
17:11687521 T G 0.144858 1.0172e-05
17:11689646 A G 0.767387 -8.7369e-06
17:11690031 G C 0.842837 4.5669e-05
17:11690449 A G 0.037284 -7.0229e-07
17:11691550 C A 1.399017 2.9087e-05
17:11694706 T C 1.192898 9.2470e-06
17:11698144 T C 0.333657 1.6758e-04
17:11707432 C T 0.102274 4.9665e-05
17:11714246 A G 0.059147 -1.3510e-05
17:11715541 T C 0.039108 -4.1352e-05
17:11717399 T G 0.844110 5.9954e-05
17:11721344 C A 1.010062 -4.0007e-06
17:11721791 T C 0.045661 -3.3955e-05
17:11725337 T C 0.090914 1.3746e-05
17:11732011 A G 1.175222 -2.7709e-05
17:11732293 C G 0.141112 -7.0187e-05
17:11733517 A C 0.046025 -3.7282e-05
17:11736819 C G 0.248196 4.0449e-05
17:11738332 G A 0.677723 -2.9986e-05
17:11738774 G C 0.030312 9.4748e-07
17:11739331 G T 0.938204 -2.6669e-05
17:11742165 A G 0.952297 2.9695e-05
17:11772285 T C 0.740379 -9.0137e-06
17:11773387 T C 0.834496 -8.1999e-05
17:11776329 C A 1.056515 1.7667e-05
17:11777058 A G 0.112199 -4.9563e-06
17:11777844 G A 0.106220 1.8792e-04
17:11781042 A C 0.138298 8.7075e-05
17:11783471 A C 0.023123 -4.1585e-05
17:11785777 A G 0.076937 4.5688e-05
17:11786291 G A 1.351784 1.7344e-05
17:11786569 T C 0.365806 2.5976e-05
17:11786951 C T 0.985001 1.4477e-06
17:11793764 C A 1.459089 2.3603e-05
17:11803461 T C 1.770808 2.2838e-05
17:11814632 G A 0.278654 -1.5018e-05
17:11824766 C T 0.313338 -3.6016e-05
17:11824955 G A 0.242711 -2.4275e-05
17:11827368 G T 0.059345 8.3668e-05
17:11829016 C T 1.146575 -1.6879e-05
17:11846628 T G 0.029614 -1.6249e-05
17:11847922 G A 0.639089 1.8010e-05
17:11855844 C T 0.036077 7.4882e-05
17:11861881 T C 0.993275 3.3860e-06
17:11865462 A G 0.369068 -7.1711e-06
17:11867081 C T 0.783869 2.6385e-05
17:11868362 G A 0.374696 -1.6807e-05
17:11881356 A G 0.057275 -3.2428e-05
17:11881498 G A 0.030831 -6.6186e-05
17:11883328 G A 0.027368 -1.1945e-06
17:11894428 A G 0.028929 -1.2469e-05
17:11911397 C A 0.619656 2.8473e-05
17:11921300 A G 0.042162 1.6843e-05
17:11927102 A G 0.119888 5.3373e-06
17:11929029 A G 0.177027 1.1837e-06
17:11930981 G T 0.297175 3.5933e-05
17:11935026 C T 0.123916 6.3437e-05
17:11943579 T C 0.022629 -2.9099e-05
17:11943701 T C 0.221542 -3.6567e-05
17:11952870 G A 0.022198 -7.4749e-05
17:11955300 G A 0.023347 5.2331e-06
17:11956013 T C 0.024398 1.4546e-06
17:11956134 A G 0.038417 3.1886e-06
17:11965544 T C 0.055126 5.1383e-05
17:11970551 G C 0.510427 -7.0517e-05
17:11989763 G A 0.189737 1.8907e-05
17:11994153 C G 0.035577 -6.2317e-05
17:11994500 G A 0.409176 1.2214e-05
17:12001076 A C 0.039426 -9.8646e-05
17:12002935 G A 0.150733 -9.0418e-05
17:12004136 C T 0.046343 5.5484e-05
17:12005652 C A 0.059478 3.8745e-06
17:12026459 T C 0.040325 7.3546e-05
17:12031147 A G 0.531631 -2.9050e-06
17:12035276 A G 0.554800 -2.1335e-04
17:12047544 G A 0.811409 5.6897e-05
17:12048104 C A 1.255976 9.7228e-06
17:12051658 A G 0.677135 -4.4367e-06
17:12053314 T C 0.030111 -3.5365e-06
17:12060208 C T 1.583606 3.1517e-05
17:12067173 G A 0.093166 -2.1400e-05
17:12067452 C G 0.119194 -5.1656e-05
17:12074833 G A 0.171733 -4.1212e-05
17:12077779 G A 0.093397 -5.7251e-05
17:12084329 A G 1.601237 5.3849e-06
17:12086697 T C 1.599513 8.8465e-06
17:12088737 T C 0.138422 1.3975e-05
17:12088761 T C 0.053211 -1.7387e-05
17:12097323 T C 1.673360 2.6386e-06
17:12100254 A G 1.688878 -7.0495e-06
17:12102810 T G 0.167416 4.0799e-05
17:12108959 C T 0.025408 5.5476e-05
17:12112394 A G 0.307941 4.9934e-06
17:12112838 T C 0.041675 1.4352e-05
17:12118658 C T 1.697051 -1.7902e-05
17:12119157 A G 0.116240 -5.6726e-05
17:12120816 C T 0.246135 -3.6478e-06
17:12125148 G C 0.070426 -1.8576e-05
17:12125885 C T 0.118885 -6.6862e-05
17:12126613 T C 0.073094 -4.1414e-05
17:12126847 C T 0.064480 -6.0470e-05
17:12127207 T G 0.077969 -2.0561e-05
17:12127676 C T 0.198604 -2.9223e-06
17:12141091 G A 0.096662 6.9386e-05
17:12142501 C T 0.422035 1.2354e-05
17:12151490 T C 0.094218 -9.0773e-05
17:12151666 G A 0.059952 1.1261e-04
17:12152494 G A 1.010671 5.0616e-05
17:12152526 A G 0.043970 -1.0506e-06
17:12153986 T C 0.036135 3.1298e-05
17:12158537 C T 0.336357 1.2036e-04
17:12159154 G A 0.032412 -3.5423e-05
17:12160288 G A 0.199552 -6.4247e-05
17:12162128 G A 0.025736 -7.5472e-05
17:12166980 T C 0.200334 -5.5678e-05
17:12169987 C T 0.544722 1.6105e-05
17:12170218 C T 0.195855 -6.7583e-06
17:12172568 T C 1.019367 3.0930e-05
17:12172631 C T 0.063133 9.0228e-05
17:12180963 C T 0.509375 4.7193e-06
17:12188305 A G 0.617956 2.4943e-06
17:12192239 A G 1.376050 -4.4625e-06
17:12201470 T G 0.042480 9.3094e-06
17:12201489 C T 0.062854 1.7894e-05
17:12220608 T C 1.466775 -1.4634e-04
17:12221233 C T 0.031967 8.8343e-05
17:12223564 T C 0.025570 3.9035e-05
17:12223976 T C 0.073033 3.3692e-05
17:12225066 A C 0.042766 1.5783e-05
17:12225222 C G 0.353589 4.8772e-05
17:12233638 G A 1.526539 -1.2429e-05
17:12240833 T A 0.062422 -9.5182e-05
17:12242251 G T 0.190055 7.7169e-05
17:12246993 C T 0.210669 3.5825e-05
17:12251758 A G 1.863782 4.4142e-05
17:12252286 G A 0.337269 -3.7449e-05
17:12256030 C A 0.119775 -3.5146e-05
17:12256947 G A 0.868187 -3.1736e-05
17:12259083 T C 0.026196 4.2001e-05
17:12262833 A C 0.046749 1.0140e-05
17:12263589 G C 0.842435 -5.9195e-06
17:12263617 T C 0.063870 -2.3325e-04
17:12267165 G A 0.045129 -1.3675e-06
17:12267219 A G 0.394823 -1.8050e-05
17:12267654 T C 0.053273 2.5078e-05
17:12268079 G A 0.035564 -7.1289e-06
17:12282721 C T 0.036362 -7.5440e-06
17:12284953 C T 0.145478 -8.7329e-05
17:12286362 G A 0.046057 7.7670e-05
17:12289269 C T 0.510193 1.1834e-05
17:12289333 T C 0.024015 2.6616e-05
17:12289647 G A 0.219858 -1.1163e-05
17:12309806 G T 0.088794 -3.9258e-05
17:12314892 C T 0.388455 1.4877e-05
17:12316379 A G 1.501784 -2.3787e-06
17:12317876 C T 0.034285 4.5115e-05
17:12318243 C T 0.035171 6.0486e-05
17:12325283 G A 0.331291 -1.8139e-05
17:12325557 A G 1.151362 1.2220e-05
17:12326416 T C 0.136757 -1.2692e-05
17:12326683 A C 0.072698 4.4200e-05
17:12328305 C G 0.034071 -9.0077e-05
17:12328396 G A 0.143001 3.4148e-05
17:12328997 G A 0.042338 3.1276e-05
17:12329776 G A 1.064198 -1.1022e-05
17:12335239 A G 0.060540 -2.9466e-05
17:12336828 A G 1.874698 2.4198e-05
17:12341451 T C 1.090219 -7.1282e-06
17:12341466 T C 0.173794 -3.0796e-04
17:12341505 T C 0.064675 6.6746e-05
17:12341836 A G 1.664652 1.1997e-04
17:12343709 C G 0.044551 -3.2902e-06
17:12344345 C T 0.382223 -4.3175e-05
17:12344797 A T 0.045424 -8.2274e-05
17:12349125 G T 0.202139 2.5207e-05
17:12350404 A C 0.345699 -5.9517e-05
17:12360269 A C 0.170775 -2.3669e-04
17:12362500 T C 0.759019 -1.8657e-05
17:12367760 C T 0.309775 -1.9793e-05
17:12370433 C T 0.446528 -5.0297e-05
17:12371081 A G 1.238511 8.3718e-08
17:12375775 C T 0.399533 -2.2938e-05
17:12379980 A G 0.986206 -1.3810e-05
17:12381130 G A 0.376072 -3.7614e-05
17:12382505 G A 0.054438 6.0429e-06
17:12384809 A G 0.231153 -1.5688e-06
17:12386332 T C 0.089638 -5.0342e-05
17:12395558 G A 0.272705 4.7536e-05
17:12400224 G A 0.033136 1.2741e-05
17:12400260 T C 0.070280 3.2438e-05
17:12409335 G A 0.458985 3.4644e-06
17:12411414 T C 0.198981 -1.0408e-04
17:12418790 G A 1.099391 4.6778e-05
17:12422621 C T 0.041305 1.7078e-04
17:12423312 C T 0.107876 1.0844e-04
17:12423390 A G 0.061750 2.6652e-05
17:12424919 A G 0.040760 -6.2851e-05
17:12425225 T C 1.348233 8.6065e-05
17:12428335 T G 1.348357 1.6418e-04
17:12431003 C A 1.375332 6.0976e-05
17:12432015 T G 0.034311 1.1943e-05
17:12434765 A G 0.286165 3.7371e-04
17:12438153 A G 0.054600 4.6208e-05
17:12438730 G A 0.122823 -6.8772e-06
17:12447360 C T 0.160470 2.0135e-04
17:12450873 T G 0.074785 7.5339e-06
17:12455927 T C 1.523718 1.9599e-06
17:12459633 T C 0.101355 9.5823e-05
17:12466859 A G 0.078067 6.0103e-05
17:12471843 C T 1.589523 2.1663e-05
17:12473371 T C 0.279622 2.9424e-05
17:12492835 A G 0.058820 2.4471e-05
17:12506155 G A 0.030958 2.1406e-05
17:12512076 G A 1.243652 2.0424e-05
17:12517596 A G 0.059446 5.2646e-05
17:12520680 C T 0.103205 4.2605e-05
17:12526734 A G 0.103721 -7.7778e-05
17:12529097 G A 0.211912 -4.5991e-05
17:12530895 G A 0.038384 -3.1769e-05
17:12531983 T G 0.174050 -8.0124e-05
17:12532256 G A 1.295987 4.9454e-05
17:12534956 C G 0.183093 -8.1569e-05
17:12536407 G T 0.038809 6.9343e-05
17:12538851 G A 0.931680 1.4376e-04
17:12543548 A G 0.037943 2.3153e-04
17:12544279 G A 0.152719 -1.1057e-05
17:12547725 A G 1.645207 1.2883e-05
17:12550227 A G 0.123816 -7.1334e-05
17:12554470 C T 0.720142 -4.9800e-05
17:12559781 C T 0.723342 -2.6515e-04
17:12562530 T C 1.372112 2.6277e-05
17:12564611 T C 1.592447 3.0524e-05
17:12564659 A C 0.413691 -5.6948e-06
17:12566500 G A 0.759298 1.2066e-04
17:12566717 C A 1.802882 4.8046e-05
17:12570798 A G 0.056395 7.9041e-05
17:12574501 G A 1.043983 3.1493e-05
17:12576966 G A 0.048498 -3.2564e-05
17:12585533 T C 0.251306 -3.8797e-05
17:12585990 G A 0.102384 1.5980e-05
17:12591221 G A 0.414210 -2.8660e-06
17:12596349 G A 0.510732 1.3396e-04
17:12601235 G T 0.034616 3.2705e-06
17:12601314 G C 0.260160 -8.2487e-06
17:12608271 C T 0.217456 4.3140e-04
17:12613063 G A 1.503468 9.4213e-05
17:12613186 C T 0.298171 -1.3853e-06
17:12613622 G A 0.050196 -9.6713e-05
17:12613649 A G 0.059540 -1.5005e-04
17:12614901 A G 0.237992 2.5242e-05
17:12619794 T C 1.254837 -1.5036e-03
17:12633890 A G 0.053610 1.3405e-05
17:12634150 C T 0.109635 2.0398e-05
17:12635049 A G 0.029280 2.7990e-05
17:12637371 G T 0.794093 -8.8153e-05
17:12638749 G A 1.104159 -2.1042e-04
17:12641458 T C 0.155134 3.9337e-05
17:12641767 T C 0.056440 7.4585e-05
17:12645294 C A 0.049024 6.7803e-05
17:12647490 C T 1.709330 1.3353e-05
17:12650854 A C 1.347984 1.8951e-05
17:12652168 G A 1.896214 2.9401e-05
17:12654139 G A 0.281666 2.2896e-05
17:12656417 C T 0.118525 1.4978e-04
17:12656546 C G 0.044947 -2.2684e-05
17:12657968 A G 0.649637 -6.1792e-07
17:12658370 G A 0.154680 9.0620e-06
17:12658576 T C 1.751418 -1.2603e-04
17:12662645 T C 0.847255 -1.7352e-05
17:12665473 T G 0.127844 3.5799e-06
17:12665764 T C 0.050653 7.0398e-05
17:12667536 A C 0.068631 -6.3026e-06
17:12667836 T C 0.051530 -5.5531e-05
17:12668361 G A 1.943027 -1.5769e-05
17:12670125 T C 0.173953 -6.2541e-05
17:12673103 A G 0.191886 7.0774e-05
17:12673182 T G 0.031864 1.2931e-04
17:12679033 G A 0.157705 -1.7813e-05
17:12689583 T C 0.044675 4.9088e-05
17:12689586 G A 0.271050 1.0121e-05
17:12691753 T C 0.071299 5.8759e-06
17:12701564 A G 0.073740 -2.0584e-05
17:12703657 T G 0.146124 -4.6399e-05
17:12707766 A G 0.057138 2.8922e-05
17:12707792 A C 0.141908 -5.0408e-05
17:12709825 T G 0.030354 4.7227e-05
17:12711500 T C 0.048303 -1.4208e-05
17:12713182 C G 0.294098 -1.1010e-05
17:12724423 T G 0.132638 -3.9805e-05
17:12725991 C T 0.023713 4.8290e-05
17:12726097 C T 0.054970 -2.2684e-05
17:12732925 G A 0.399964 -2.4539e-06
17:12734679 A G 0.022957 -3.8113e-05
17:12736337 T C 0.034285 3.9636e-05
17:12738707 C T 0.058612 2.2117e-05
17:12742770 A C 0.239747 -2.2128e-07
17:12748510 G T 0.306331 -9.0381e-06
17:12753240 T G 0.113741 -5.1950e-05
17:12759816 T C 0.165011 -2.1142e-05
17:12761374 G A 1.333777 4.3281e-05
17:12766033 T C 0.034616 7.9658e-05
17:12767465 A G 1.850215 -7.6414e-06
17:12772901 A G 0.392158 3.2546e-05
17:12777288 T G 1.175371 3.8088e-05
17:12780755 A T 0.776319 -5.7262e-05
17:12788050 T C 0.121998 -7.4249e-06
17:12789994 T C 0.033262 -5.2110e-05
17:12790164 T C 0.240338 -6.1670e-05
17:12794486 G A 0.025213 1.4374e-04
17:12803889 A G 0.254639 3.7676e-05
17:12804550 G A 0.093864 -2.6918e-05
17:12804854 T C 0.117840 3.9019e-06
17:12809905 G A 0.095299 2.7533e-05
17:12820646 C G 0.147831 -4.9954e-05
17:12823919 T C 0.146185 -5.1802e-05
17:12825426 A G 0.043902 1.9442e-05
17:12825649 G C 1.405596 -2.7542e-05
17:12828323 A G 0.044655 5.6287e-05
17:12828390 A G 1.316558 6.9272e-06
17:12830957 T C 0.020724 -3.6495e-05
17:12832979 G A 0.773849 1.4258e-05
17:12851435 A G 0.581123 -1.0284e-05
17:12852147 T C 0.169957 1.6545e-05
17:12857896 T C 0.234794 3.3543e-05
17:12859149 T C 0.153946 1.9072e-05
17:12862321 T C 0.210743 1.8157e-05
17:12871601 A G 0.248719 -3.2028e-05
17:12874547 A C 0.909411 1.0052e-04
17:12882816 C T 1.496860 -4.3916e-05
17:12886075 T C 0.836145 -1.0724e-04
17:12892666 G T 0.277664 -2.5932e-06
17:12895815 T C 1.258050 -1.2165e-05
17:12899902 T C 0.077804 -3.7109e-05
17:12900901 T C 0.085013 -4.0293e-05
17:12901688 A G 0.244246 -3.6309e-05
17:12915009 A G 0.597102 -2.3075e-05
17:12921420 T C 0.066035 -1.3433e-05
17:12923899 G A 1.176228 -6.0959e-05
17:12925227 C T 1.425161 -7.3479e-05
17:12928302 T C 1.905179 1.7437e-05
17:12931457 A G 0.091024 -4.7897e-06
17:12932451 G C 0.060527 -4.1629e-05
17:12934429 T G 0.034184 -1.1119e-05
17:12935816 A G 0.033243 -9.4029e-06
17:12936460 T C 1.698918 9.1538e-05
17:12938756 T C 0.059261 -3.7784e-05
17:12946022 A G 0.027122 7.9939e-05
17:12949943 C T 0.034843 -6.5753e-05
17:12955253 G A 1.360493 6.4855e-06
17:12962911 G A 1.387971 -5.2243e-06
17:12971820 A G 0.999260 -2.1410e-05
17:12974611 C A 0.032938 1.0870e-04
17:12979167 T C 0.682225 -5.3182e-05
17:12982142 C T 0.106380 4.3545e-05
17:12985509 T C 1.592944 -2.3849e-05
17:12985554 G A 0.066385 -1.2829e-04
17:12990893 A G 0.055139 -3.8562e-06
17:12991455 A G 0.050342 2.1904e-05
17:12996180 A C 0.426255 -3.6517e-05
17:12998581 A C 0.026070 2.4632e-05
17:12999156 C T 0.063799 5.5586e-05
17:13000027 T C 0.100894 -1.6452e-05
17:13003740 A C 1.480686 -1.8891e-04
17:13009502 C G 0.558756 1.0611e-05
17:13012785 T C 0.053561 -1.9056e-05
17:13015177 C T 0.148912 5.3367e-05
17:13016336 C T 0.679553 1.7881e-05
17:13020002 A G 0.332368 -3.9322e-05
17:13029238 G A 0.061241 -5.6114e-05
17:13029778 A G 0.171054 4.7804e-05
17:13032360 G A 1.160158 -6.0269e-05
17:13035840 C T 0.213191 -5.3803e-06
17:13037059 C A 1.815005 -5.1531e-05
17:13037481 A G 0.203749 3.1149e-05
17:13041714 C T 0.753576 -1.1240e-05
17:13048149 A G 0.039920 -5.5809e-05
17:13054097 A G 0.053117 3.9786e-05
17:13062795 A G 0.083604 5.7834e-06
17:13063987 C A 1.103186 -4.7522e-06
17:13064644 T C 0.112559 3.4558e-05
17:13076384 A G 0.064801 -2.1749e-05
17:13078746 T C 0.028705 -7.1394e-06
17:13086501 C T 1.287476 2.7608e-06
17:13092992 C T 1.562226 3.7566e-05
17:13098344 G A 0.056963 -2.4814e-05
17:13099159 A G 0.350652 -6.4359e-05
17:13100882 G T 0.081416 7.0804e-05
17:13104186 C T 0.264532 -1.4719e-05
17:13108117 T C 1.765189 6.1091e-05
17:13108326 A G 0.067989 -7.0713e-05
17:13109019 C G 0.234136 -6.0623e-05
17:13109332 C T 0.459271 1.1627e-07
17:13111657 T C 0.968786 -3.7715e-06
17:13112632 A G 0.202898 1.8574e-05
17:13117880 A G 0.369003 7.6704e-05
17:13120342 T G 0.096155 -2.5202e-05
17:13122912 A C 0.774287 3.2776e-05
17:13123921 A G 1.060248 -1.1178e-06
17:13124790 C T 0.102809 -1.6159e-05
17:13131490 T G 0.675493 5.3828e-06
17:13133096 G C 0.236141 1.0542e-05
17:13134967 G T 0.850540 1.7201e-06
17:13137869 G A 0.118217 1.5817e-04
17:13138644 G A 0.306866 7.7628e-06
17:13142392 C T 0.932774 8.1151e-06
17:13145310 G A 0.325510 2.2252e-05
17:13145915 C A 0.328827 3.4203e-05
17:13147991 T C 0.073708 1.5132e-04
17:13148266 T C 0.340463 -3.0299e-05
17:13154078 T C 0.030056 -1.5067e-05
17:13155290 T G 0.120735 -4.1748e-04
17:13159770 G A 0.090005 4.9287e-05
17:13167294 A C 0.090790 -1.0190e-04
17:13168099 C A 0.028826 -1.1618e-05
17:13168556 G T 1.233999 5.2460e-05
17:13169533 T G 0.335176 3.2181e-05
17:13169858 A G 0.510618 -1.4553e-05
17:13170446 C G 0.028520 -4.8300e-06
17:13172106 A G 0.557458 -1.0195e-05
17:13172167 C A 0.623090 7.6975e-05
17:13175579 T C 0.618679 1.8523e-05
17:13176356 G A 0.603940 -4.1830e-05
17:13177471 T C 0.030572 2.0465e-05
17:13178437 C T 0.364427 -4.7768e-05
17:13178734 C A 0.021996 -1.8638e-05
17:13179312 G A 0.384693 1.7030e-04
17:13179558 C T 0.440296 -1.4103e-05
17:13180735 T C 1.321732 -8.0332e-06
17:13180805 A G 0.548724 -2.8348e-06
17:13184188 C T 0.129970 -5.4207e-05
17:13184649 C G 0.046229 -2.9372e-05
17:13186311 T C 0.333777 7.0617e-06
17:13194124 G C 0.680203 -1.2457e-05
17:13196803 G A 1.016200 -8.9819e-06
17:13197480 C T 0.072831 -3.8973e-05
17:13198356 A G 0.206547 -2.0908e-05
17:13199644 T C 0.622383 1.9572e-06
17:13200457 T C 0.139038 -9.7180e-06
17:13201543 A G 0.344793 -3.2884e-05
17:13201570 G A 0.062753 -1.1743e-04
17:13204737 G A 1.021967 -1.7244e-05
17:13205038 T G 1.850082 -8.0974e-06
17:13213770 A G 0.091949 -1.7004e-05
17:13217458 G T 0.946400 1.1227e-05
17:13226067 A G 0.039345 -2.7868e-05
17:13226804 G A 1.498220 6.2427e-05
17:13233221 T C 0.044639 1.3207e-04
17:13234015 T C 0.501784 7.3101e-05
17:13237232 T G 1.923806 5.8282e-05
17:13248859 A G 0.127814 6.8828e-05
17:13251289 T G 1.532070 1.2092e-04
17:13254167 A C 1.039442 8.9347e-06
17:13255422 A C 0.066973 1.0422e-05
17:13256586 A C 1.520492 7.9123e-05
17:13262222 A G 1.380295 2.3574e-06
17:13263447 G A 1.889589 4.3897e-05
17:13264057 C T 0.088551 -3.7100e-05
17:13267975 A G 0.949652 4.7892e-06
17:13273873 A G 0.032776 -2.3331e-05
17:13277089 T C 1.395712 4.8809e-06
17:13282246 C T 0.196871 -4.5461e-06
17:13299146 T G 0.061750 -5.2557e-07
17:13299563 G C 1.844194 -2.8561e-04
17:13301957 T C 1.714588 -1.3082e-04
17:13304247 G A 0.118019 -3.7507e-05
17:13306644 A G 1.420153 -6.1931e-05
17:13307038 T C 0.027793 8.9116e-05
17:13308097 C T 0.548363 -2.2129e-06
17:13308187 C A 0.071471 3.9569e-05
17:13309377 G C 0.084487 -1.5375e-05
17:13310347 G C 1.072624 -1.0820e-05
17:13310381 A G 0.472195 -1.3098e-05
17:13310761 G C 0.034470 6.4965e-05
17:13311802 T C 0.231085 2.1833e-05
17:13313827 C A 0.076009 -5.7221e-05
17:13314384 A G 0.052662 1.6899e-05
17:13317195 A G 1.050235 4.8453e-05
17:13317589 C A 0.291267 -1.2251e-05
17:13320413 T C 1.167624 -1.6166e-05
17:13322334 A C 0.114069 2.9642e-05
17:13325226 T C 0.488168 1.3830e-05
17:13325457 A G 0.670459 -5.0180e-05
17:13325864 A C 0.271397 -1.1336e-05
17:13333043 G A 0.187322 9.4089e-05
17:13333597 C A 0.092364 1.1589e-05
17:13334814 A G 0.748675 -1.3832e-05
17:13335071 G A 0.254097 -1.6395e-05
17:13341710 T C 0.879063 1.0453e-05
17:13343396 G A 0.081572 5.3394e-05
17:13344284 A G 0.063062 -6.8114e-06
17:13344297 G A 0.328921 4.0972e-06
17:13345229 C T 0.571174 -1.9282e-06
17:13351339 A G 1.437985 1.1756e-05
17:13351873 C G 0.021607 -3.3315e-05
17:13352884 A G 0.825155 5.8194e-06
17:13353906 C T 0.031393 -3.1095e-05
17:13356029 C T 0.226138 1.0610e-05
17:13360474 T C 1.816375 -1.3630e-04
17:13361061 A T 0.141210 -3.2869e-05
17:13370006 G T 0.502170 3.1348e-05
17:13375572 A G 0.523884 3.0557e-05
17:13379607 A G 0.120210 -1.1831e-05
17:13379827 A G 0.251692 3.7693e-05
17:13381330 A G 0.042315 -1.4347e-05
17:13391426 A G 1.398251 5.6722e-06
17:13397060 G C 0.187020 2.6751e-05
17:13398685 C A 0.326201 2.5557e-06
17:13400635 C A 1.233512 1.5404e-05
17:13402377 C T 0.084769 8.1994e-05
17:13403078 A T 0.043519 -2.8981e-05
17:13403730 C T 0.115451 2.5173e-05
17:13404781 T C 1.503296 6.2745e-05
17:13408098 G T 0.396517 2.8658e-05
17:13411691 A G 0.035538 4.4939e-06
17:13419840 T G 0.173888 -1.3294e-04
17:13425136 C T 0.317681 1.3541e-04
17:13425423 T C 0.795845 8.5267e-05
17:13425852 A G 0.066548 -4.9978e-05
17:13431497 A G 0.318551 2.8341e-05
17:13432093 A G 0.080423 2.3213e-05
17:13432557 G A 0.378244 2.6090e-05
17:13432858 C T 0.092228 1.0923e-05
17:13441789 T C 0.959785 -4.0961e-05
17:13443971 C T 0.046077 -3.0810e-05
17:13444812 T C 1.713004 -5.5898e-05
17:13448142 C T 0.207955 7.7781e-06
17:13448176 C T 0.068365 3.1221e-05
17:13450266 G A 0.744274 1.9332e-05
17:13454951 A G 0.934903 -7.6188e-05
17:13456721 G A 0.487697 1.5578e-05
17:13458471 T C 0.193362 2.4582e-05
17:13463714 G A 0.023967 -6.8573e-07
17:13464187 C T 0.584002 6.9511e-06
17:13466476 T C 1.192256 -1.5911e-05
17:13475437 G T 0.266661 6.9935e-05
17:13482531 A G 0.025554 7.2675e-05
17:13487114 C G 0.979370 -1.3230e-05
17:13489612 A G 1.395440 -1.4345e-06
17:13489695 A G 0.030091 8.9688e-05
17:13495393 A G 0.224668 2.8307e-05
17:13497310 A C 0.040497 -5.0158e-05
17:13498198 G A 0.310891 3.5844e-05
17:13507602 G A 0.094539 -6.6933e-05
17:13508293 T C 0.561265 2.3150e-05
17:13512472 T G 0.145861 4.2680e-05
17:13514383 G A 0.076853 -1.3771e-04
17:13516302 C T 0.087460 -1.5025e-04
17:13518420 G A 0.656778 -9.9520e-06
17:13523247 C T 0.085730 1.6864e-05
17:13525982 C T 0.041727 8.3548e-05
17:13527917 C A 0.327133 1.8874e-05
17:13530794 C T 0.151693 -1.2663e-05
17:13530844 A G 0.318077 -3.5931e-06
17:13533069 C T 0.058820 -1.4571e-05
17:13533499 G T 0.059278 -1.7012e-05
17:13536828 G T 0.059641 -1.5000e-05
17:13539804 C T 0.801662 3.4681e-05
17:13540397 G A 0.936899 -7.4861e-06
17:13545918 G A 0.460465 -5.0054e-05
17:13547264 C T 0.564673 4.2160e-05
17:13549033 T C 0.211396 3.4789e-05
17:13549920 G A 0.109242 -1.2917e-06
17:13550611 G A 0.041150 8.4347e-07
17:13550680 A G 0.027722 -3.2320e-05
17:13550960 T C 0.108801 -2.3443e-05
17:13551970 G A 0.159967 -1.4533e-05
17:13554631 T G 0.864571 -1.1301e-05
17:13560272 G A 0.142975 1.5204e-05
17:13561912 A G 0.050040 -9.4790e-05
17:13561990 C T 0.433360 -5.5946e-05
17:13564744 A G 0.420215 2.4405e-05
17:13575708 C T 1.102848 -8.4703e-05
17:13582361 T C 0.079933 1.1182e-04
17:13588887 A G 0.543310 -3.8164e-05
17:13595139 A C 0.155611 7.4082e-05
17:13597736 A G 0.031033 -8.9302e-05
17:13608506 T G 0.020341 -3.2377e-05
17:13609449 C T 0.113504 -5.3257e-06
17:13612175 G A 0.435239 -1.1346e-04
17:13619387 T C 1.878684 8.5492e-05
17:13622008 A G 1.476866 -6.8801e-07
17:13626139 C G 0.467297 7.8807e-04
17:13626297 G A 0.700959 4.9932e-05
17:13626422 C T 0.086574 -2.0420e-06
17:13626451 C A 1.864078 3.3482e-04
17:13626488 T C 1.383190 1.7404e-05
17:13626903 A G 0.443379 5.8737e-06
17:13628787 A C 0.712991 2.6096e-05
17:13629090 A C 0.097616 1.1540e-06
17:13631460 C T 0.085623 -2.5270e-05
17:13632753 A C 0.028585 -8.0115e-05
17:13635103 T C 0.022071 -1.7388e-05
17:13640311 A G 0.072150 -1.0250e-04
17:13641296 C T 1.695081 2.5138e-05
17:13641544 C T 0.224398 4.6597e-05
17:13643413 A G 0.060212 3.4959e-05
17:13644471 C T 0.989416 -1.3010e-06
17:13644959 T C 0.073993 -2.6391e-05
17:13649351 T C 0.265577 9.7140e-06
17:13651530 T C 0.050160 -2.3654e-05
17:13651606 G A 1.252081 1.1583e-05
17:13652033 T C 1.686214 2.5749e-05
17:13652854 T C 0.184544 1.5608e-05
17:13653218 T C 0.502180 6.9938e-06
17:13656852 T A 0.486587 -2.3054e-05
17:13657657 G A 0.051192 -4.0946e-07
17:13658541 G A 0.046904 -1.0547e-04
17:13662322 G C 0.053198 1.1741e-06
17:13663482 T C 0.540324 -9.6959e-06
17:13665845 G A 0.345040 5.3671e-07
17:13671168 C T 0.478002 -3.0843e-06
17:13676016 T C 0.235142 -1.1572e-05
17:13676111 T C 0.030140 5.5807e-05
17:13676136 G A 0.050410 4.2672e-05
17:13676470 C T 0.342544 -1.4849e-05
17:13677374 T C 0.196154 1.1828e-06
17:13678239 C T 0.785735 7.1750e-05
17:13678792 A G 0.956507 -1.2391e-04
17:13679059 G C 1.816385 1.6213e-05
17:13679606 G C 0.042805 9.9852e-05
17:13681748 C T 0.089255 -2.5668e-05
17:13684917 A C 1.054665 2.3991e-05
17:13689220 T G 0.907444 -9.6321e-06
17:13690754 G A 0.994859 -3.3800e-05
17:13696029 A G 0.583885 2.9071e-05
17:13698925 T C 0.144942 3.1252e-05
17:13699102 G A 0.235116 1.0346e-05
17:13702993 C T 0.082744 -1.5402e-05
17:13707786 C T 0.335919 1.2133e-05
17:13711630 G A 0.626492 -1.8324e-05
17:13716985 T C 1.864370 -8.5472e-06
17:13718690 A G 0.178130 -2.0195e-05
17:13724821 G A 0.198429 3.5857e-05
17:13725110 G A 0.123121 -5.5584e-05
17:13725369 C A 0.242088 -3.3685e-05
17:13730073 G A 0.052782 -7.3428e-05
17:13733108 C G 0.022600 4.5954e-05
17:13733806 T C 0.475165 4.7723e-05
17:13736195 G A 0.034454 4.2178e-05
17:13737137 G T 0.805498 -3.0762e-05
17:13743430 G A 0.069699 -1.3329e-05
17:13750372 C A 0.797822 1.5210e-05
17:13754302 T C 0.683549 4.6770e-05
17:13756138 A C 0.718726 4.8481e-06
17:13767150 G A 0.379234 -5.3475e-05
17:13774839 G A 0.431000 -7.7732e-05
17:13777775 G A 0.139035 1.3504e-05
17:13781963 C T 0.182671 2.9413e-05
17:13791910 T C 0.674487 -6.4714e-05
17:13795283 A G 0.058670 2.6632e-05
17:13795793 G C 0.200325 -7.5123e-06
17:13795965 T C 0.851328 5.9940e-04
17:13803084 T C 0.190331 -1.0360e-05
17:13803254 T C 0.063289 1.1383e-05
17:13803705 A C 0.148195 -7.9935e-05
17:13805748 A G 0.337906 5.8844e-05
17:13807276 C T 0.934261 -2.5391e-04
17:13808070 A G 0.067885 -3.5221e-05
17:13809001 A G 0.711956 6.5679e-05
17:13810805 C T 0.084094 1.0137e-05
17:13813530 A G 1.893228 -1.0618e-04
17:13815110 G T 0.097639 -1.3744e-05
17:13815448 T C 1.169084 -6.4760e-05
17:13821780 G A 0.045256 -8.5691e-05
17:13821859 T C 0.044457 -4.6059e-05
17:13823507 T C 0.053386 -1.4348e-04
17:13824768 C G 0.124212 -1.6075e-05
17:13824882 G A 0.209903 -3.2752e-05
17:13825770 A G 0.185702 4.0533e-05
17:13825990 A G 0.040724 2.7917e-05
17:13829685 G A 0.072556 5.4742e-05
17:13831093 T C 1.248112 1.8428e-05
17:13835930 T C 0.037151 1.6275e-04
17:13836209 G A 1.279037 1.0263e-04
17:13836393 G A 0.042419 5.7421e-07
17:13838830 G A 0.059092 1.6460e-05
17:13843319 A G 0.147091 -9.3339e-05
17:13843697 G T 0.115111 -2.0944e-07
17:13843744 T G 0.061647 5.5405e-05
17:13845441 A G 0.348104 2.5772e-05
17:13846723 A G 0.890099 7.5755e-05
17:13847961 C T 0.063245 1.8178e-05
17:13849867 T C 0.436849 -2.8098e-05
17:13852207 T C 0.027894 -1.0051e-04
17:13857285 T C 0.058897 6.8797e-06
17:13861547 G C 0.182106 -1.0073e-04
17:13861597 C G 0.033610 3.4155e-05
17:13868894 A G 0.030296 1.2869e-05
17:13874380 G A 0.231623 -5.7338e-05
17:13875349 A C 1.066652 2.2698e-05
17:13882208 C T 0.288995 3.7230e-05
17:13883532 A G 0.468774 -2.5105e-05
17:13885578 T C 0.799124 3.2358e-05
17:13890109 A G 0.029592 -1.0290e-05
17:13890298 T C 0.055788 4.7142e-06
17:13891086 A G 0.173174 -3.2256e-05
17:13892235 T C 0.029241 2.5805e-05
17:13895323 G A 0.104085 -5.5465e-06
17:13895550 A G 0.175595 -1.0688e-04
17:13898280 A G 0.080040 -1.0680e-04
17:13899887 C T 0.559792 1.0928e-05
17:13901294 A G 0.050241 -1.8586e-05
17:13904786 A T 0.046781 -1.0740e-05
17:13910549 T C 0.950304 -2.1846e-05
17:13913148 G A 0.119401 -2.9079e-05
17:13918316 C T 0.178841 -2.4982e-04
17:13918737 A G 0.411373 -1.0296e-05
17:13936660 G A 0.409887 3.6471e-05
17:13943003 C T 0.054464 1.9972e-05
17:13944322 A G 0.062520 3.3425e-06
17:13946187 C T 1.191055 -3.5259e-05
17:13949687 G A 0.144608 -1.6551e-04
17:13949720 T C 0.556500 -6.2975e-05
17:13953181 G A 0.417790 -2.6894e-05
17:13972860 T C 0.084279 -4.2322e-08
17:13977578 A G 0.034522 3.6688e-05
17:13980058 T A 0.144283 -1.1700e-04
17:13980350 A G 1.010503 1.2979e-05
17:13984593 C T 0.133981 1.5485e-04
17:14000030 T G 0.098606 2.7716e-05
17:14003930 G A 0.315510 -9.8883e-06
17:14004575 T C 0.100443 7.8792e-05
17:14004595 G T 0.298720 -5.0803e-06
17:14004636 C T 0.342479 -3.2866e-05
17:14005439 A G 1.143443 -6.7390e-06
17:14005706 G A 0.260702 -1.6335e-05
17:14012517 C T 0.076304 -1.4756e-04
17:14021860 A G 0.129252 2.1728e-05
17:14025822 C T 1.003324 1.3078e-04
17:14027394 A G 0.110852 5.3016e-05
17:14034164 A G 0.052231 -1.6946e-04
17:14035190 G A 0.378841 3.1736e-06
17:14038913 A G 0.041208 1.0179e-05
17:14041786 T C 0.039549 1.0204e-04
17:14043859 T A 0.146669 -7.4159e-05
17:14047617 A G 0.231159 1.3251e-05
17:14056357 G A 0.734614 8.4304e-06
17:14061635 A G 0.197076 3.9314e-05
17:14098277 G T 0.039046 1.7965e-05
17:14101238 A G 0.142378 -5.5223e-05
17:14103692 A G 0.089089 -2.6668e-05
17:14108547 T C 0.640221 1.2249e-04
17:14108653 T C 0.689320 1.1961e-05
17:14108912 A G 0.052886 -3.7851e-05
17:14109608 G A 0.305714 -1.1406e-04
17:14110294 T G 0.029543 -3.5832e-05
17:14111504 A C 0.030766 -1.8602e-04
17:14111797 G A 0.042305 -1.3990e-05
17:14114280 A G 1.000276 -1.0026e-05
17:14114323 A G 0.244545 -5.1484e-05
17:14127350 A G 0.273036 3.2380e-06
17:14129625 T C 0.246697 1.5106e-05
17:14133428 G A 0.602460 -3.3228e-05
17:14133568 T C 0.879800 2.2667e-05
17:14140080 T C 0.236275 -5.0652e-05
17:14150404 A G 0.134569 5.6025e-05
17:14152231 G A 0.088577 1.8671e-05
17:14152472 A C 1.049167 1.0673e-05
17:14158491 A C 0.058576 -5.5648e-06
17:14161529 G C 0.030276 -7.0390e-06
17:14162323 C T 0.070835 -4.1046e-05
17:14164494 A G 0.486418 -1.7552e-05
17:14166416 A C 0.268911 1.3665e-05
17:14169454 C G 0.240367 8.9597e-05
17:14173290 G C 0.116422 7.7635e-06
17:14185224 A G 1.024379 3.3679e-05
17:14185360 T C 0.336435 3.3279e-05
17:14185854 T C 0.027047 -2.2425e-05
17:14186553 G A 0.022074 -3.6153e-05
17:14188236 T G 1.099898 4.3148e-05
17:14194405 C T 0.138113 -2.0566e-05
17:14197543 T G 0.455603 -9.4476e-06
17:14197592 G C 0.050484 3.9369e-05
17:14202263 C T 0.480631 -5.4608e-05
17:14209376 C T 0.044915 1.5792e-05
17:14209988 C A 0.089839 -8.4301e-06
17:14210015 A G 0.304786 -6.8060e-05
17:14210431 G A 0.077116 -2.1899e-05
17:14213342 G C 0.072672 -1.2798e-05
17:14213381 C T 1.238267 4.4118e-05
17:14213761 T C 0.050764 -7.0748e-05
17:14214874 C T 0.430448 3.7093e-05
17:14214906 G T 0.812405 1.6584e-05
17:14215076 G A 1.155553 -6.1461e-05
17:14216724 T C 1.539837 1.0051e-04
17:14216736 G A 1.219968 8.0969e-04
17:14218273 A G 0.311557 -7.3348e-05
17:14218698 C A 0.239507 5.9731e-05
17:14219486 C G 0.043597 -6.1566e-05
17:14219785 C A 1.068855 6.7631e-06
17:14221854 A C 0.659053 -6.4925e-05
17:14228493 T C 0.041036 5.8863e-05
17:14229632 T C 0.998948 4.1055e-06
17:14230769 T A 0.026031 4.1853e-05
17:14231274 C G 0.172168 4.8258e-05
17:14233705 T C 0.237592 4.5716e-05
17:14234577 A G 0.796913 4.5707e-05
17:14235600 T C 0.153592 3.6961e-05
17:14237389 T C 0.119216 -2.5576e-05
17:14240561 T C 0.082692 3.4347e-05
17:14242446 A G 0.056161 8.3878e-05
17:14243440 T G 0.693043 -2.7243e-05
17:14245454 A G 0.103195 -3.6055e-05
17:14249167 T C 1.317480 2.4806e-05
17:14249433 T C 0.094711 -3.0835e-05
17:14250355 G T 1.163235 3.0707e-05
17:14251746 C T 0.135945 4.4066e-06
17:14253948 A G 0.451257 -3.5789e-05
17:14254423 A G 0.205829 -8.3515e-06
17:14255550 A G 0.981759 -4.1792e-05
17:14256285 G A 1.857946 -4.0807e-05
17:14258315 T C 0.037823 -9.1724e-06
17:14260453 T C 0.048099 7.0673e-05
17:14263034 T C 1.841500 1.2029e-05
17:14266938 A C 0.410818 1.6545e-05
17:14266997 G A 0.189945 -1.6425e-04
17:14269550 G A 0.060160 9.4171e-05
17:14269687 T G 0.386985 -5.4947e-05
17:14273145 T C 0.059358 3.6372e-05
17:14276357 A C 0.082825 2.1403e-05
17:14277843 G A 1.202275 -3.1556e-06
17:14282450 G A 0.749207 4.0002e-06
17:14282778 T C 1.176024 4.6167e-06
17:14286563 C T 0.719947 -1.6905e-05
17:14290170 A G 0.075129 -3.8257e-05
17:14290643 T C 0.575738 1.8812e-05
17:14291895 G T 0.702799 1.6432e-05
17:14293267 A G 0.219549 -3.1878e-05
17:14294021 T C 1.932135 -1.3287e-05
17:14296825 T G 0.576475 1.3076e-05
17:14296998 C A 0.056723 -1.1880e-04
17:14298594 T C 0.067411 -3.6647e-05
17:14299892 A G 0.578883 1.0553e-05
17:14301151 T A 0.181486 3.0679e-05
17:14304130 A G 0.304354 1.9021e-05
17:14306519 T G 0.127743 1.1131e-04
17:14308411 A G 0.142443 9.0483e-05
17:14322466 T G 0.717194 1.0273e-04
17:14323799 A G 0.442980 -1.3950e-05
17:14324608 T G 1.105500 1.2631e-04
17:14328840 T C 0.171911 -4.8935e-05
17:14332659 G A 1.571557 1.0262e-04
17:14342419 T C 0.172878 -3.8954e-05
17:14342668 G A 0.712332 5.9091e-05
17:14344060 G A 0.721355 6.1132e-05
17:14346513 T C 0.182528 -1.4359e-05
17:14349703 C T 0.185186 7.7295e-06
17:14352573 A G 0.032315 -5.8546e-05
17:14365048 T C 0.078817 -2.1701e-05
17:14365958 A G 0.118298 -1.1395e-05
17:14374512 A G 0.028212 -2.5903e-05
17:14374735 A G 0.667086 5.9941e-05
17:14381542 T C 1.234301 1.1826e-04
17:14383570 C T 0.034259 -1.1864e-04
17:14397523 T C 0.068128 3.2979e-05
17:14401743 A C 1.001272 2.5924e-05
17:14404666 C T 0.377202 5.1305e-06
17:14406988 C T 0.029439 -4.0494e-05
17:14413779 A C 0.082702 2.3972e-05
17:14418936 T C 0.913439 7.9014e-06
17:14422994 T G 0.031458 -8.8764e-06
17:14423172 T C 1.523933 -2.0554e-05
17:14423742 A G 0.037187 -3.6487e-05
17:14432781 C T 0.096772 4.0394e-06
17:14438095 G A 0.054262 7.9170e-06
17:14438957 A G 0.125812 -4.6602e-05
17:14450777 A G 1.605631 1.2559e-05
17:14454243 A C 0.072776 -2.8632e-06
17:14455890 A G 0.038683 -7.2343e-05
17:14458667 T C 0.965657 1.3173e-06
17:14459226 A C 0.043104 -2.8689e-05
17:14469368 C T 1.849877 -3.0607e-06
17:14471508 G T 0.342226 6.7468e-05
17:14479377 A G 0.950678 -5.6679e-05
17:14480856 T G 0.754816 2.9855e-05
17:14483782 A C 1.910453 -6.5334e-05
17:14492839 T C 0.137617 5.3040e-05
17:14510728 C T 0.325033 -4.0866e-06
17:14512399 G A 0.492848 -2.9934e-05
17:14522951 A G 0.470705 2.7652e-05
17:14525461 G A 1.225129 2.8792e-05
17:14527261 A G 0.027943 7.9814e-05
17:14530261 T G 0.028368 3.7168e-06
17:14534945 T C 0.607300 1.8978e-05
17:14541458 G T 0.043370 -2.4270e-05
17:14543580 C T 0.262581 1.4502e-04
17:14544400 A G 0.164592 -5.8622e-05
17:14549687 C G 0.059018 1.1051e-04
17:14555077 A C 0.033275 -8.5872e-05
17:14560474 A G 0.298470 -3.0441e-05
17:14563980 C T 0.151784 1.9726e-04
17:14566999 C T 0.556793 1.3714e-03
17:14568870 A G 0.705698 6.5574e-05
17:14583850 C T 0.470511 2.0639e-05
17:14588272 A G 0.259511 2.3754e-05
17:14588346 T C 0.401818 -9.6184e-06
17:14597712 C A 0.216852 3.1164e-05
17:14598376 C T 0.337091 2.0472e-05
17:14598674 T C 0.030198 -7.5863e-05
17:14600944 C G 0.472854 -1.9910e-05
17:14601769 G A 0.511923 6.7279e-05
17:14601939 A G 1.766160 8.8861e-07
17:14602203 T C 0.758217 -1.1724e-04
17:14603639 C T 0.626547 -6.7893e-06
17:14604478 G C 0.274461 -4.6724e-05
17:14604769 C T 0.319359 4.2541e-05
17:14606156 C T 0.027667 -3.2616e-05
17:14610787 G A 0.254649 -4.0455e-06
17:14617665 G A 0.431646 -2.9582e-05
17:14620432 G A 0.352317 7.1283e-06
17:14622620 G A 0.618452 -1.6215e-05
17:14629467 T G 0.247618 2.3229e-05
17:14629706 A G 0.047222 -1.6767e-05
17:14629746 A G 1.410828 -2.7331e-05
17:14630514 T G 0.058177 1.9482e-04
17:14635460 T C 1.450702 1.0691e-04
17:14639148 C T 0.026216 -3.8035e-05
17:14639316 G A 0.196501 8.0217e-06
17:14641613 T C 0.038271 2.5259e-05
17:14642894 A C 0.106298 -5.2038e-05
17:14643059 T G 0.142664 -8.4401e-05
17:14646168 C A 0.596696 -1.5145e-04
17:14646929 C T 0.939080 -1.0530e-04
17:14647200 G A 0.320959 1.2353e-05
17:14648148 A G 0.861835 1.5154e-04
17:14651740 A G 0.132268 -4.6275e-05
17:14655320 C T 0.372158 1.9622e-05
17:14656869 A G 1.837992 -1.0056e-04
17:14658637 A G 0.813252 5.2829e-05
17:14661529 C A 0.072718 -2.5241e-05
17:14663816 C T 0.064827 5.6627e-05
17:14664799 A G 0.038180 1.3677e-04
17:14665769 A G 0.085960 -3.8262e-04
17:14673934 T C 0.122021 -7.3051e-04
17:14678152 T C 0.036404 -4.8285e-05
17:14678265 C T 0.490680 -4.4266e-05
17:14682395 A G 0.715036 3.2234e-05
17:14688803 T C 0.206368 -9.5958e-05
17:14689142 G A 0.037625 -1.1368e-05
17:14694516 G A 0.606582 -5.3982e-05
17:14694795 T C 1.446064 1.1384e-04
17:14694878 T C 0.047255 -8.6845e-07
17:14695502 C T 0.257154 -1.8812e-06
17:14700805 A C 0.355692 1.9863e-05
17:14704131 A G 0.382041 2.5167e-05
17:14705060 T C 0.020296 -5.7813e-05
17:14716254 G A 1.114377 4.5330e-05
17:14720254 T C 1.026677 -1.1020e-05
17:14728864 C T 0.374537 -1.2700e-03
17:14736514 G C 0.027530 -7.3365e-05
17:14740908 G A 0.185751 1.7259e-04
17:14750057 A G 0.325903 -1.8473e-06
17:14751880 G T 0.902348 1.8933e-06
17:14758628 C T 0.270111 -8.6988e-07
17:14760275 A G 0.300505 -1.4628e-05
17:14762902 T C 0.254814 5.0859e-05
17:14763913 T C 0.086116 7.3584e-05
17:14764385 T C 0.046443 -9.5373e-06
17:14764465 G A 0.696152 2.1454e-05
17:14764700 A C 0.641964 4.3295e-05
17:14768035 C T 0.565780 2.0894e-05
17:14777736 G T 0.221292 -1.7124e-04
17:14778445 A G 0.518269 2.4732e-05
17:14783185 T C 0.063558 -4.3854e-05
17:14786119 G A 0.169506 3.2515e-05
17:14789454 A G 0.032811 3.2810e-05
17:14801005 C T 1.435259 -2.1761e-05
17:14801369 T C 0.185485 -4.5796e-05
17:14801892 A G 0.128811 5.6457e-05
17:14807424 C T 0.020698 -1.2163e-04
17:14808988 C T 0.526945 -6.3991e-06
17:14812311 A G 1.610166 3.6165e-05
17:14816224 A G 0.836151 2.0025e-05
17:14816752 G A 0.147883 -4.5205e-05
17:14817763 G A 1.489674 1.9961e-05
17:14817837 T C 0.051572 3.9172e-05
17:14821472 A G 0.282747 2.0937e-05
17:14823622 G A 0.501066 -4.5029e-05
17:14833066 C T 0.070903 2.5378e-05
17:14833119 T C 0.035080 7.3568e-05
17:14834304 A G 0.061423 -1.5972e-05
17:14837279 C T 0.074110 -5.6397e-05
17:14838869 C T 0.182278 -2.0568e-05
17:14843104 T G 0.143365 -1.5202e-05
17:14843341 G A 0.633087 -2.0803e-05
17:14850848 C A 0.606306 1.2280e-05
17:14855488 C T 0.065298 -3.9485e-05
17:14857249 T G 0.603051 -3.5726e-06
17:14864784 A T 0.307840 -1.2934e-05
17:14866346 T C 0.307003 -7.1970e-06
17:14866412 C T 0.555627 1.8111e-05
17:14867869 G A 0.040585 -1.1558e-05
17:14868053 T C 0.148272 6.4417e-06
17:14885781 A G 0.041146 -2.1511e-05
17:14890097 G A 0.038436 2.2082e-05
17:14892609 G A 0.037446 2.1070e-04
17:14892964 C A 0.446950 1.4487e-05
17:14894801 G A 0.088044 -1.0905e-05
17:14895284 A G 0.483666 5.9639e-05
17:14895988 A G 1.943485 9.2629e-06
17:14897454 A G 0.476931 4.5465e-05
17:14906391 A C 0.025346 9.1275e-06
17:14910499 C T 0.410098 2.6495e-05
17:14911293 A G 0.283942 6.7691e-05
17:14911589 G A 0.025057 1.9503e-04
17:14912906 G A 0.187332 1.2030e-04
17:14919543 G A 1.812460 1.4995e-04
17:14920802 C T 0.781129 8.5237e-06
17:14924816 T C 0.867294 -2.7009e-05
17:14925187 C A 0.220977 2.7991e-05
17:14925803 T C 1.284347 -8.3686e-06
17:14931979 G A 0.573177 2.3353e-05
17:14934332 C T 1.080894 1.7115e-05
17:14934922 G A 0.043555 -3.0976e-05
17:14935175 T C 0.029874 9.2652e-05
17:14936991 A G 0.060699 -1.5969e-05
17:14940372 C G 1.011302 -3.1119e-05
17:14942734 T C 0.332024 -2.9640e-05
17:14944164 T C 0.319995 2.3307e-05
17:14945059 T C 0.111472 -1.2724e-05
17:14950962 C T 0.283416 -1.4196e-05
17:14951381 A G 0.484594 -2.5798e-05
17:14952029 A G 0.147737 -2.7264e-05
17:14953148 T C 0.026992 1.7479e-05
17:14953806 T G 0.056947 -7.1653e-05
17:14955266 G A 0.052990 -2.3419e-05
17:14955334 T C 0.440867 -6.0787e-05
17:14962904 T C 0.040669 4.2213e-05
17:14967568 C T 0.611370 1.6577e-05
17:14974650 A G 0.509736 -3.3968e-05
17:14976454 G C 0.129142 -8.1951e-06
17:14978164 C G 0.035207 2.5507e-05
17:14989659 C T 0.057421 3.3649e-05
17:14992430 C T 0.814963 -1.9409e-05
17:14997008 G A 0.076022 -1.8446e-05
17:15000001 C T 0.924835 -1.3234e-05
17:15002217 G A 0.995966 -1.9060e-05
17:15003347 T C 0.144468 -2.2122e-05
17:15008806 C T 0.389636 -2.9615e-05
17:15016785 T C 0.034616 5.8263e-05
17:15017246 G A 0.108100 -4.3131e-05
17:15018584 T C 0.193372 -7.9727e-05
17:15021543 G T 0.094438 3.5391e-06
17:15021859 C T 0.618520 -2.5103e-05
17:15034106 A G 0.066564 1.1959e-05
17:15034948 A G 0.222181 1.5792e-06
17:15039487 A G 0.435139 -1.6572e-04
17:15040880 C T 0.495724 4.1894e-05
17:15045306 C T 0.433288 -1.7240e-04
17:15057691 G T 0.454808 -9.4844e-06
17:15058991 C T 0.167890 -4.7138e-05
17:15059276 T G 1.031769 -5.4220e-05
17:15065368 C T 0.532638 4.3461e-05
17:15071887 G A 0.444606 -4.7176e-05
17:15074430 T C 0.049715 4.5448e-05
17:15077220 A G 0.071767 -9.8244e-05
17:15077999 A G 0.020559 1.8294e-04
17:15082588 C T 0.058904 1.2506e-05
17:15088963 A G 1.571613 -2.2769e-05
17:15099614 T C 0.024999 6.8494e-05
17:15102214 T C 0.150957 -3.4616e-05
17:15115825 G A 0.553511 1.4829e-05
17:15133114 G A 0.055437 4.9033e-05
17:15134006 T C 0.148795 7.3116e-05
17:15137479 C T 0.990866 4.6666e-05
17:15141862 G A 0.108749 -6.2137e-05
17:15142588 A G 0.038861 -1.4190e-05
17:15154346 T C 0.041257 -1.9011e-05
17:15156756 T C 0.129626 9.2180e-06
17:15158775 A G 1.034759 5.6903e-05
17:15164546 A G 0.049446 1.3680e-05
17:15174261 C T 0.035155 -1.6865e-05
17:15181833 C T 0.115857 4.9392e-07
17:15182147 T C 0.077810 1.1845e-05
17:15187231 C A 1.384502 -4.1068e-05
17:15187558 T G 0.093724 -5.8723e-05
17:15192523 G A 0.415398 1.3219e-05
17:15192608 C G 0.108324 -1.1777e-05
17:15211235 T C 0.074795 -2.0061e-05
17:15214011 A G 0.031357 -9.1237e-05
17:15215180 G T 0.081264 2.4923e-05
17:15217437 G C 1.003512 -1.3610e-06
17:15220186 A C 0.106685 -2.2118e-05
17:15221193 G A 0.104004 -3.1294e-06
17:15234895 T C 0.451289 1.0033e-05
17:15236022 C T 0.217407 1.6383e-04
17:15248399 T G 0.825005 2.5628e-05
17:15256067 A T 0.184716 4.7783e-05
17:15269316 G A 0.378607 5.0349e-05
17:15277196 T C 1.332203 4.1568e-05
17:15277630 C T 0.136640 2.0393e-05
17:15278537 A G 0.226661 -3.7491e-05
17:15280555 A G 0.047437 5.2107e-05
17:15280642 C T 0.065149 -1.3208e-05
17:15282421 T C 0.213204 2.3973e-06
17:15283815 G A 1.442464 -2.0816e-05
17:15284632 A G 0.101280 3.8736e-05
17:15287134 C T 0.520362 2.8850e-05
17:15287863 C T 0.064555 -3.7902e-05
17:15292383 C T 1.192908 8.0433e-06
17:15293006 G A 0.487509 -1.2865e-05
17:15296091 T G 0.180513 -3.4046e-05
17:15297187 G A 0.220036 2.3363e-05
17:15298617 T C 0.127824 1.2156e-05
17:15299796 A G 0.201538 5.9880e-05
17:15300309 C A 0.971191 7.1430e-05
17:15303140 G C 1.398500 -2.2853e-06
17:15303769 C G 0.089076 3.8429e-05
17:15306819 G A 1.869462 -1.6336e-05
17:15308536 G A 1.776670 -1.1198e-05
17:15309104 T C 0.997559 8.9220e-06
17:15310405 A G 0.038816 9.3503e-06
17:15312672 C T 0.076551 -1.7304e-05
17:15315756 A G 0.172804 -1.1673e-05
17:15316195 T C 0.419913 -9.7814e-06
17:15316809 T C 0.068992 1.9832e-05
17:15317059 T C 0.236703 1.5162e-05
17:15321664 C A 0.067817 -1.3108e-04
17:15322594 C T 0.216135 3.8078e-05
17:15327921 T C 0.053996 -1.2190e-06
17:15328072 T C 1.264415 1.5687e-05
17:15331517 G T 0.217316 -1.1013e-05
17:15333352 T C 0.024233 -9.9530e-05
17:15333562 T C 1.236288 -9.8168e-06
17:15338269 C T 0.915133 1.1715e-05
17:15341183 C A 0.186472 7.9389e-05
17:15345029 A G 0.556614 -3.4382e-05
17:15345884 C A 0.135773 2.6080e-05
17:15351751 A G 0.033967 -3.2155e-05
17:15352112 T C 0.379383 3.0814e-05
17:15358222 G T 0.042740 -3.5732e-05
17:15364293 A G 0.085555 1.5903e-05
17:15370444 G A 1.209286 5.8210e-05
17:15372594 C T 0.201233 1.7030e-05
17:15374082 T C 1.863847 2.7067e-05
17:15377373 T C 0.153420 -7.8777e-06
17:15380592 C G 0.270741 2.0358e-05
17:15385932 C T 1.693792 2.2412e-05
17:15394109 A G 0.054986 2.4692e-05
17:15397727 A G 0.376893 -5.1442e-06
17:15402113 C T 0.041870 -9.0558e-05
17:15403878 T C 0.140823 2.3747e-06
17:15405592 A G 0.050984 2.7290e-05
17:15405657 C T 0.135903 -1.0845e-06
17:15406197 T A 0.151379 7.9326e-05
17:15406442 C G 0.025307 -1.3186e-04
17:15407763 A G 1.162197 4.5906e-06
17:15410363 C T 0.193567 -1.2259e-05
17:15418019 C A 0.151048 8.5296e-05
17:15425407 A G 0.283481 -9.2566e-06
17:15442194 C A 0.150217 6.7661e-05
17:15468470 G A 0.637975 -1.2739e-05
17:15483611 C T 0.452253 1.5687e-05
17:15490151 C G 0.443818 -9.5198e-06
17:15495266 A C 0.746455 4.1926e-06
17:15495401 G A 0.022759 3.9961e-05
17:15496727 G T 0.264662 -5.4594e-06
17:15496730 G A 0.524676 2.9092e-05
17:15499045 A G 0.249271 1.2484e-05
17:15510011 T G 0.269657 -6.6657e-07
17:15517237 C G 0.494562 2.5120e-05
17:15517284 C G 0.540320 2.2893e-05
17:15524056 C T 0.546280 -7.3732e-06
17:15531942 A C 0.492296 -1.2762e-05
17:15532147 A G 0.088528 7.0085e-05
17:15548982 C T 0.087798 9.0375e-05
17:15554210 T C 0.035843 -3.7078e-05
17:15554278 G A 0.574940 -1.9786e-05
17:15554561 A C 0.092387 2.8288e-06
17:15562295 T C 0.025181 7.7321e-05
17:15565952 C T 0.066473 -1.1967e-05
17:15566579 G T 0.450601 -1.5547e-05
17:15567830 A G 0.048505 -4.9323e-05
17:15574117 G A 0.363463 -2.1256e-07
17:15580374 C T 0.425158 5.0035e-06
17:15587575 A G 1.012603 -2.2429e-05
17:15592762 C T 0.916477 -1.8913e-05
17:15601963 A G 0.240335 2.5720e-05
17:15607282 G T 1.088414 -2.3071e-05
17:15611495 C T 0.738110 -1.2946e-05
17:15612093 C A 0.044470 5.4318e-05
17:15641109 A G 0.064318 3.4899e-05
17:15645289 A G 0.808910 4.2946e-07
17:15650737 T C 0.370444 -6.0624e-05
17:15666775 C G 1.198845 -1.9582e-05
17:15673784 T C 0.490221 -8.3135e-06
17:15673812 A G 0.651695 -6.4013e-06
17:15677373 T C 0.942037 -1.0824e-06
17:15685167 T C 0.621860 -5.9639e-06
17:15685788 C A 0.815800 -9.1069e-06
17:15686884 G C 0.185371 -3.1440e-05
17:15688159 C T 0.533611 -6.4915e-06
17:15705733 C T 0.149694 -1.2364e-04
17:15717546 T C 0.705941 -4.0886e-05
17:15734616 A G 0.234525 -5.8279e-06
17:15764366 G C 0.059290 4.9511e-05
17:15784977 G C 0.040189 3.1827e-05
17:15786573 T C 1.228478 5.6775e-05
17:15789202 C A 0.576825 -1.4260e-06
17:15797186 T C 0.028417 3.6118e-05
17:15799536 G T 0.127464 -9.6948e-06
17:15800317 C T 0.057859 5.1645e-05
17:15818291 C T 0.567370 1.0637e-06
17:15821374 T C 0.122018 -3.1112e-04
17:15832406 T C 0.054139 -4.1977e-06
17:15834536 G T 0.392327 -3.2516e-05
17:15854257 A G 1.639741 -1.4748e-05
17:15856887 G C 0.167211 9.5746e-06
17:15873726 A G 0.043782 -3.0271e-05
17:15876021 A C 0.111738 1.6216e-04
17:15876655 C T 1.153849 -2.4062e-05
17:15884561 T C 1.059203 -1.3652e-05
17:15885625 A C 0.086516 -3.4383e-05
17:15888063 A G 0.195323 -7.3321e-06
17:15901486 A G 0.072072 -3.1446e-06
17:15904602 T C 0.053665 1.1449e-04
17:15915914 G A 0.070731 -7.3607e-07
17:15928222 C T 0.050413 4.5054e-05
17:15928584 G T 1.084971 -2.0551e-05
17:15931693 A G 0.155634 5.9760e-06
17:15943490 G C 0.050764 -1.0880e-04
17:15948768 C T 0.096230 -2.8112e-05
17:15950400 T C 0.025151 -2.5361e-05
17:15951154 C T 0.122751 1.3667e-04
17:15954692 G A 1.138444 -2.3014e-05
17:15959537 A G 0.293601 -6.1215e-07
17:15970045 C T 0.043548 9.0097e-05
17:15973774 G T 0.032870 -7.6192e-06
17:15977214 C T 0.089411 -4.4299e-05
17:15983458 A G 0.053957 6.3327e-05
17:16003294 A G 0.104809 -7.6797e-06
17:16016170 T C 0.030935 3.5145e-05
17:16016809 T C 1.909294 8.8401e-05
17:16022883 C T 0.039835 3.8234e-05
17:16058348 G A 0.052773 -1.7817e-05
17:16068700 A G 0.032902 -9.9720e-05
17:16087469 C T 1.118418 -2.7357e-05
17:16092902 G A 1.055298 -2.9139e-05
17:16096278 A G 0.048991 -5.2695e-05
17:16110017 A G 0.113017 1.3279e-04
17:16151670 A G 0.294789 5.4746e-07
17:16158358 A G 0.024927 -4.9999e-05
17:16158774 C A 0.947727 -1.1485e-05
17:16177131 C T 0.053681 -4.4343e-06
17:16197916 C G 0.037670 6.0445e-06
17:16201941 C T 0.980973 -4.6465e-06
17:16206766 T C 0.053656 -2.8156e-05
17:16210192 T G 0.040939 -8.1106e-06
17:16219792 T C 1.934176 -2.1524e-06
17:16223256 T C 0.080917 2.5039e-05
17:16234260 G A 1.044373 -1.8778e-05
17:16244853 A G 1.024853 -4.6312e-05
17:16245778 C T 0.941774 3.4612e-05
17:16246016 C A 1.003006 -3.5978e-05
17:16249665 A G 0.022665 5.6104e-05
17:16269454 C T 0.034233 4.1871e-05
17:16277776 T C 0.119775 5.6533e-06
17:16280370 T C 0.026394 1.6649e-05
17:16291752 G A 0.047722 6.8114e-05
17:16295950 T C 0.359512 1.9873e-05
17:16301494 T C 0.285555 4.9996e-05
17:16315919 G A 0.502316 1.9024e-05
17:16319949 T C 0.098447 8.6900e-06
17:16322676 C T 0.060092 3.6644e-05
17:16323738 G A 1.327409 -8.7776e-05
17:16325968 G A 0.784865 -3.1204e-05
17:16338306 T C 0.040458 -4.2652e-05
17:16340316 C A 0.746789 -3.1673e-05
17:16340378 C A 0.071916 -1.3489e-05
17:16342343 T G 0.095487 -1.0136e-04
17:16343026 T C 0.059878 -3.9932e-06
17:16344600 C T 1.344404 -2.9285e-05
17:16345753 T G 0.052964 3.2454e-05
17:16347325 C T 0.279437 1.3132e-05
17:16353310 G A 0.748146 -3.0688e-05
17:16360007 A G 0.047213 3.0628e-04
17:16362889 A G 0.034116 4.2123e-05
17:16365086 G A 0.583437 1.9411e-05
17:16378439 C T 0.900450 1.6292e-04
17:16384961 A G 0.455561 -2.3678e-05
17:16386294 A G 0.037355 1.1588e-04
17:16394562 C G 0.100774 -8.5018e-05
17:16398261 C G 0.109281 1.3039e-05
17:16398555 A C 0.657791 2.9209e-05
17:16400415 G T 0.303721 -8.8983e-05
17:16401682 G A 1.251575 1.6917e-05
17:16404247 C T 1.140632 1.7441e-06
17:16405708 C T 0.202395 1.2333e-05
17:16409570 A G 0.645178 8.4608e-05
17:16411387 G A 0.511394 3.2499e-05
17:16413609 G A 0.249111 3.8474e-07
17:16414457 A G 1.937961 1.1070e-04
17:16419532 T G 0.099807 -5.3710e-05
17:16420595 A G 0.068203 -4.0592e-06
17:16423881 G A 0.188776 1.3675e-05
17:16424974 T C 0.079472 -6.4429e-05
17:16425428 A G 0.050676 1.1756e-04
17:16438942 G A 0.058501 1.1870e-04
17:16439017 C T 0.063815 -6.0280e-05
17:16440840 A G 0.155102 2.0215e-05
17:16442464 T G 0.080063 -6.4262e-05
17:16456614 G T 0.080319 -5.3326e-05
17:16457472 C T 0.058326 -3.2969e-05
17:16467318 C T 0.035486 -4.0356e-05
17:16474477 G A 0.061754 -2.6750e-05
17:16476079 T G 0.140356 9.4844e-05
17:16486446 T C 0.069066 1.8708e-05
17:16491671 C T 0.068901 -8.9601e-05
17:16500102 C A 0.126825 2.7092e-05
17:16501887 C A 0.386504 1.3464e-05
17:16507948 A G 0.233360 -3.7205e-06
17:16512485 T G 1.929415 1.8573e-05
17:16527516 T C 0.034885 -6.4108e-06
17:16527530 G A 0.025622 2.2879e-05
17:16527795 A C 0.548840 3.4416e-06
17:16531974 A G 0.025856 8.4936e-05
17:16535297 A G 0.371532 1.2772e-05
17:16536351 T C 0.076756 4.7131e-06
17:16543699 A G 0.177994 -7.7770e-06
17:16553389 A G 0.039848 -4.0068e-05
17:16567493 A G 0.056401 -8.8422e-05
17:16593863 G C 0.028550 1.4962e-05
17:16760177 G A 0.210964 4.9474e-05
17:16764783 G A 0.519548 -5.7990e-05
17:16782960 G A 0.050160 -7.5033e-06
17:16790439 C T 0.048501 -1.7605e-05
17:16790589 G A 0.196277 -2.7300e-05
17:16790617 T C 0.847145 4.0858e-05
17:16807364 C A 0.202201 6.5980e-05
17:16813471 T G 0.872085 -5.3697e-05
17:16817646 C T 0.072380 -2.6572e-05
17:16821204 C T 0.330080 -4.5433e-05
17:16833139 T C 0.654587 -1.0680e-05
17:16835359 A G 0.049946 -1.3661e-05
17:16837365 G A 1.110531 -4.1776e-04
17:16838842 T G 0.446109 3.4647e-05
17:16840498 G A 0.533261 3.0483e-05
17:16842376 T C 0.057703 -1.8155e-06
17:16842991 A G 0.194560 -4.8845e-05
17:16843084 G A 0.036521 -1.1643e-04
17:16845995 A G 0.142862 -1.0106e-04
17:16849139 G A 0.184563 -8.3466e-05
17:16855370 A G 0.081971 -4.3939e-05
17:16860054 G A 0.089894 -1.0633e-04
17:16861293 C T 0.045690 -7.5145e-05
17:16863308 C T 0.206803 -3.9481e-05
17:16863638 G C 0.198218 -1.0291e-04
17:16873308 G T 0.037998 4.5637e-05
17:16874981 T C 1.196079 5.6954e-05
17:16875025 T C 0.036206 5.3180e-05
17:16876483 A G 0.905412 1.3766e-04
17:16882664 C T 0.391762 8.5082e-05
17:16883680 A G 1.381694 2.7765e-07
17:16885823 C T 0.212198 -1.8134e-05
17:16885846 G A 1.263915 1.8212e-05
17:16891946 G C 0.329687 -7.4263e-05
17:16892265 A G 0.647816 -6.3920e-05
17:16892334 T C 0.317646 8.0145e-06
17:16892749 A G 0.339295 -4.4758e-05
17:16892841 C T 0.805748 -2.8151e-05
17:16896521 A G 0.038719 4.7426e-05
17:16899097 A G 0.267791 6.3205e-06
17:16902304 T C 0.102254 1.2225e-05
17:16902579 C T 0.136270 4.5339e-04
17:16904273 A G 0.059608 1.7020e-05
17:16904412 G C 0.952570 1.2566e-05
17:16908758 T C 0.126815 1.8727e-04
17:16924864 C T 0.278576 -5.2537e-05
17:16933404 C T 1.553677 2.0182e-04
17:16938609 G T 0.218141 8.2332e-05
17:16945338 C A 0.043509 -1.8909e-05
17:16960978 A G 0.289664 3.5340e-05
17:16963604 G A 0.068865 4.6851e-05
17:16965385 T C 0.022509 6.5628e-05
17:16976800 G A 0.150265 5.4846e-04
17:16978536 A G 0.065973 -6.5256e-05
17:17008364 G T 0.041179 9.5168e-06
17:17012719 G A 0.136779 1.5533e-04
17:17017873 G C 1.259105 3.6604e-05
17:17024634 C A 0.041234 -1.7386e-05
17:17035667 T C 0.056560 1.6415e-05
17:17060805 C T 1.577260 2.5820e-04
17:17064254 C T 0.135507 -6.7005e-06
17:17069105 A G 1.326383 2.1847e-05
17:17080575 T C 0.041176 9.2654e-06
17:17084313 T C 0.056408 -2.7782e-05
17:17085403 T C 0.056638 -2.3137e-05
17:17089785 C A 0.133543 1.0780e-04
17:17090740 T C 0.230409 7.8493e-05
17:17101901 A G 0.075490 -1.2221e-06
17:17103251 A G 1.120830 3.5666e-05
17:17103489 A G 0.099781 -8.1556e-05
17:17104714 T C 1.297983 3.9020e-05
17:17110651 A G 0.047450 4.2822e-05
17:17124815 T C 0.096240 -1.6386e-05
17:17127077 A G 0.090595 1.8151e-05
17:17132166 A G 0.099145 -3.3986e-05
17:17133121 A G 1.109654 -1.4176e-05
17:17135422 G A 1.541242 3.4476e-05
17:17140846 T C 0.041049 6.3532e-05
17:17145967 A G 0.380201 5.2236e-05
17:17167492 T C 0.271715 -2.4538e-06
17:17171192 G T 0.046632 3.0697e-05
17:17176566 G A 0.042990 1.1621e-04
17:17183255 A C 1.320735 -1.3811e-05
17:17200920 C A 0.095454 1.4063e-04
17:17208703 T C 0.098590 1.1989e-04
17:17208921 T C 0.228098 -3.4399e-05
17:17211429 G A 0.305678 -8.8669e-05
17:17212827 G A 1.650825 7.8347e-06
17:17223851 C T 1.390935 -9.2090e-06
17:17225701 C T 0.119116 6.9391e-06
17:17229395 C T 0.090014 5.6603e-05
17:17231431 A G 0.136562 -2.1177e-05
17:17231880 A G 1.318223 -2.8821e-05
17:17234640 A G 0.154501 6.1331e-05
17:17235537 C T 0.454668 -5.9161e-05
17:17245038 G C 0.055470 -3.2623e-05
17:17246310 T C 0.814151 -2.9187e-06
17:17246862 A G 0.081257 -1.1255e-04
17:17251475 G T 0.235155 7.3873e-06
17:17254155 G A 1.903195 4.2276e-05
17:17256374 A G 0.083857 -9.8522e-05
17:17256480 C A 1.553031 -3.6125e-07
17:17258624 T C 0.069660 5.4504e-05
17:17259794 A G 0.067262 -6.2609e-05
17:17259877 G A 1.512329 -2.1167e-06
17:17267613 G A 1.964222 1.2192e-05
17:17267922 C T 0.541411 4.0120e-05
17:17269067 C T 1.912491 4.2492e-06
17:17270151 T C 0.093604 -7.3771e-06
17:17274398 G A 0.195417 3.9504e-05
17:17279339 A G 0.269978 1.0455e-05
17:17284191 A C 0.071764 -3.6048e-05
17:17285817 A G 0.092949 -1.9261e-06
17:17287498 G A 0.058553 -4.3904e-06
17:17292491 G A 0.389964 -7.0145e-05
17:17295183 C G 1.946770 -4.6125e-05
17:17297914 C A 0.058433 3.0238e-05
17:17300368 G A 0.490225 -3.4018e-04
17:17300608 G T 0.338571 -7.4207e-05
17:17301909 C T 0.115020 1.3155e-05
17:17302137 G A 0.200639 2.8024e-05
17:17302650 C G 0.106613 -8.2340e-06
17:17304724 G T 0.074996 -2.7404e-05
17:17306087 G A 0.234892 4.0537e-05
17:17310420 T C 0.069420 -7.8594e-05
17:17310886 A G 0.049426 2.7215e-05
17:17316631 A G 0.098096 9.3470e-05
17:17322930 T C 0.216531 -4.7310e-05
17:17324110 C T 0.072374 -1.0162e-04
17:17324225 T C 0.065434 -4.1779e-05
17:17324767 G A 0.024830 3.0085e-05
17:17325093 G A 0.161402 -2.7150e-05
17:17325951 G T 0.663474 2.2911e-05
17:17326363 A G 0.599692 2.4116e-05
17:17326604 T C 0.716435 2.8741e-05
17:17332226 G A 0.932258 7.6912e-05
17:17336965 G T 0.089768 -5.4640e-06
17:17338876 A C 0.292325 1.3169e-04
17:17349300 T C 0.156935 1.6521e-06
17:17351643 T C 1.393398 -3.6674e-06
17:17354293 A C 0.317457 1.8909e-04
17:17361336 G A 0.070332 -7.0866e-05
17:17366865 C T 0.115883 7.7208e-06
17:17375773 A G 0.073617 -1.1004e-04
17:17378887 T G 1.541723 -2.4121e-05
17:17385701 T G 0.082507 -4.1328e-05
17:17394611 A G 0.622652 -1.8063e-04
17:17396320 C T 0.063617 -3.1433e-05
17:17400810 A G 0.043522 1.7861e-06
17:17400972 T G 0.214995 -1.7613e-04
17:17409560 T C 1.513319 -1.7455e-05
17:17414196 T C 0.070738 -2.5183e-05
17:17417169 A T 1.077083 -8.5291e-05
17:17417606 A G 0.055655 -7.7514e-05
17:17417808 T C 0.352859 -3.2648e-05
17:17422608 G A 0.114595 -2.7698e-05
17:17425631 T C 0.950372 -2.9307e-05
17:17426230 G A 0.032532 -4.0366e-05
17:17427492 A G 0.115253 -6.4031e-05
17:17432456 T C 0.122803 -3.9922e-05
17:17442854 T C 0.108476 -4.0460e-06
17:17445825 T C 0.039647 1.4844e-04
17:17453067 T C 1.054603 -3.0379e-05
17:17458851 G C 0.059452 -6.9040e-05
17:17459620 C T 0.122803 -4.1361e-05
17:17464077 G A 0.483474 1.1614e-05
17:17474143 T C 1.182376 -3.7648e-05
17:17474862 A G 0.045337 -9.8082e-05
17:17506097 C T 0.173989 -7.8078e-05
17:17509010 C A 0.784700 2.4702e-05
17:17536919 T C 0.035905 -1.6136e-05
17:17537858 A G 0.033714 -3.9417e-05
17:17540249 G A 0.134585 -3.3118e-05
17:17543722 A G 0.947964 -2.7832e-05
17:17547236 A G 0.861221 -6.1110e-06
17:17551512 A G 0.056752 -5.8380e-05
17:17567757 C A 0.141028 -1.0305e-05
17:17567943 T C 0.177328 -7.6965e-05
17:17579861 C G 1.023911 -9.7231e-05
17:17586123 T C 0.033055 4.0785e-05
17:17599877 G C 0.032311 -3.2257e-05
17:17600525 C T 0.209257 1.6271e-05
17:17603317 C T 1.051143 -7.5983e-05
17:17621007 T C 0.429092 -8.1969e-07
17:17625318 G A 1.761937 -2.0499e-04
17:17650750 G A 0.035051 4.4410e-05
17:17667240 G A 0.125185 -1.9966e-05
17:17679426 T C 0.066583 1.0127e-04
17:17687897 A G 1.887327 3.2424e-06
17:17693891 G C 1.265999 -8.6578e-05
17:17696755 A C 0.578844 1.0513e-04
17:17705424 G A 0.066158 -8.0472e-06
17:17720319 T C 0.030831 -1.9357e-05
17:17726965 T C 1.312670 -1.0646e-04
17:17730031 A C 0.056742 3.3334e-05
17:17736925 G T 0.052068 -4.8551e-05
17:17749822 A G 1.310894 -1.2725e-04
17:17751390 C G 0.022688 -4.1735e-05
17:17755543 T C 0.066197 -1.0348e-05
17:17769452 G A 1.954978 -8.8891e-05
17:17775706 T C 0.136925 3.6482e-05
17:17786733 A G 0.054142 -1.2289e-04
17:17787081 T C 0.044233 3.7798e-05
17:17793924 G A 0.053892 -2.0471e-04
17:17797474 A C 0.021961 -4.0532e-05
17:17802426 T C 0.073085 6.9008e-05
17:17824978 T G 0.735906 6.7126e-05
17:17833685 A G 0.035197 -4.5585e-05
17:17841335 T C 0.053753 -1.0967e-04
17:17879087 A G 0.113507 -2.7864e-06
17:17880877 G A 0.640721 3.2044e-05
17:17893433 A G 0.093757 8.1004e-06
17:17896205 T C 0.603963 9.0360e-05
17:17907768 T C 0.076259 6.1855e-06
17:17921207 T C 0.032828 -6.4938e-07
17:17925164 T C 0.021587 -4.0867e-05
17:17941798 T G 0.065876 2.2642e-05
17:17957348 T G 0.258592 -3.6198e-05
17:17963117 T C 0.040708 -1.2987e-05
17:17994431 C A 0.199588 2.7634e-05
17:17997922 G A 1.838426 -3.2132e-05
17:18000321 A G 0.367322 -5.2303e-05
17:18011781 T C 0.058394 -6.3524e-05
17:18018552 T C 0.104344 -4.3851e-05
17:18023897 A G 0.601704 5.0186e-05
17:18030524 A G 0.455580 5.6820e-05
17:18031005 T C 0.031503 6.8397e-05
17:18033534 T G 0.103186 3.1605e-06
17:18033565 T C 0.023097 2.0548e-05
17:18036283 G A 0.611357 5.6557e-06
17:18039459 G A 0.045716 -1.3238e-04
17:18041507 T C 1.093929 2.9425e-04
17:18046898 C T 1.500488 5.1865e-05
17:18047189 A G 0.237969 1.1764e-04
17:18054453 A G 0.106438 -4.4554e-07
17:18055903 A G 0.111177 -5.1751e-05
17:18057167 T A 0.851783 4.1798e-05
17:18057215 G C 0.393255 -9.1966e-05
17:18070263 T G 0.030627 -3.3910e-05
17:18079075 T C 0.851075 3.5803e-05
17:18088094 T C 0.378799 -4.1222e-05
17:18094461 A G 0.038634 -1.0283e-04
17:18111868 A G 1.239618 3.9223e-06
17:18114021 C T 0.043263 -4.7052e-05
17:18114569 T C 0.051650 3.4881e-05
17:18118441 C T 1.756143 -5.6402e-05
17:18121926 C T 1.220692 -6.2364e-07
17:18127592 A G 0.041659 5.5233e-05
17:18127688 C T 0.046969 -6.1148e-05
17:18135401 A G 0.702076 7.6523e-05
17:18137141 G A 1.530297 2.5339e-05
17:18148534 T C 0.048096 1.2030e-05
17:18158996 C T 0.070679 -4.5286e-05
17:18161945 T G 0.062568 -5.5287e-05
17:18164475 A G 0.029199 -5.1678e-05
17:18169980 T C 0.066759 4.0274e-05
17:18185510 A G 0.856028 1.5692e-04
17:18186266 A G 0.033977 -4.3011e-05
17:18204649 T C 0.104773 1.1711e-05
17:18206386 C T 0.058725 -7.9078e-05
17:18215743 C G 0.067723 -1.3881e-05
17:18219742 A G 0.157432 8.9967e-05
17:18220268 G A 0.028959 -4.9720e-05
17:18220770 A G 1.333618 6.5640e-05
17:18221134 T C 0.632789 1.0808e-04
17:18227758 G A 0.155069 -1.4719e-05
17:18232012 A G 0.038073 -1.7984e-05
17:18232096 A G 0.634288 8.8095e-05
17:18243872 A G 0.474399 -2.4396e-05
17:18248021 C T 0.490414 -2.3068e-05
17:18256979 T C 0.208419 1.5600e-05
17:18260841 G A 0.027375 2.0567e-05
17:18263957 C G 1.264779 4.1894e-05
17:18265467 T C 0.604551 1.0837e-04
17:18275143 A G 0.283779 -1.3239e-05
17:18291618 T C 1.218673 1.6803e-05
17:18312298 T C 0.106224 -3.8640e-05
17:18505676 T G 1.027527 -3.3038e-05
17:18529604 C T 0.235496 -1.2641e-04
17:18542223 T G 1.046989 -2.4731e-05
17:18544899 G A 0.248238 6.3929e-05
17:18554229 C T 0.463042 3.4237e-05
17:18571366 G A 1.023428 -4.1374e-05
17:18575127 A G 0.757659 -2.1623e-06
17:18577380 C T 0.758597 -1.7878e-06
17:18578202 C T 0.111511 -1.8815e-06
17:18586377 A C 0.872345 -2.2329e-05
17:18602826 C T 1.565748 -4.6657e-05
17:18606367 G A 0.034129 1.4224e-04
17:18610134 G T 1.343465 -6.5312e-06
17:18614009 T C 0.113277 7.7527e-06
17:18626908 G A 0.186692 5.5985e-05
17:18630995 A G 0.768253 -1.9249e-06
17:18638151 G A 1.415398 -1.3295e-05
17:18652001 G T 0.028426 -9.1567e-06
17:18653070 A G 0.847532 -4.9863e-06
17:18666031 T G 0.140025 5.8606e-05
17:18678548 T C 0.996245 -3.9789e-06
17:18693352 A G 0.994365 -8.6371e-06
17:18699071 G A 1.545604 -2.1139e-04
17:18712975 G A 0.400568 -1.8679e-05
17:18753870 T C 1.334150 -2.3134e-05
17:18759275 T C 0.191087 -1.2782e-06
17:18768012 T C 0.101521 4.0686e-05
17:18775900 G A 1.080131 2.4612e-05
17:18789653 A G 0.096360 3.8443e-05
17:18793417 T C 0.175378 8.4447e-05
17:18796446 T G 0.144777 -2.4657e-06
17:18805421 G A 0.190993 5.7798e-06
17:18820457 T C 0.817962 -4.1362e-05
17:18821825 T C 1.897986 -2.6782e-05
17:18823162 C T 0.335270 -1.7547e-07
17:18830287 A G 0.570837 -3.7488e-05
17:18833810 T C 0.743868 2.1580e-05
17:18840433 A G 0.726815 1.6896e-05
17:18844736 T C 0.898379 -2.7415e-05
17:18851586 T C 0.140911 -1.1708e-05
17:18851959 C T 0.895182 9.3730e-06
17:18852800 C T 1.285354 -7.6950e-06
17:18853178 G A 0.528262 -3.1174e-05
17:18855486 A G 0.177302 1.4796e-05
17:18855611 C T 1.255743 5.7920e-06
17:18855807 C G 1.812921 -6.0285e-05
17:18855987 A C 0.236219 4.5352e-05
17:18856871 G A 1.567951 -1.8302e-04
17:18857163 A G 0.840608 -1.3071e-05
17:18858057 C T 0.099424 -3.0741e-06
17:18859018 G A 1.821831 9.1683e-06
17:18859611 A G 0.788925 1.1131e-05
17:18863105 T C 0.911660 1.6354e-05
17:18865283 T G 0.199218 -1.3521e-04
17:18867127 C T 0.305854 6.3653e-05
17:18868773 C T 1.158026 7.1394e-06
17:18876596 C A 0.096435 -3.8409e-05
17:18879649 T C 1.028494 2.0763e-05
17:18882214 A G 0.103848 -5.0280e-05
17:18883659 T C 0.057901 2.4376e-05
17:18896380 A G 0.230724 -2.0236e-05
17:18897130 G T 0.076950 -1.0312e-05
17:18897719 C G 0.175735 -1.1717e-05
17:18900788 T C 0.282650 -7.3292e-06
17:18901167 C T 0.048988 5.3313e-06
17:18913112 G A 0.254396 -1.9897e-06
17:18914127 T C 0.067875 1.4310e-04
17:18914670 A G 0.343423 8.2303e-05
17:18914688 A G 1.456298 2.6005e-05
17:18914725 A G 0.070430 2.8222e-05
17:18914778 T C 1.309499 5.4184e-05
17:18917513 G A 1.789445 3.6948e-05
17:18917915 T C 1.725383 4.4059e-05
17:18918396 C G 0.042185 -3.8199e-05
17:18923180 T C 0.041805 -5.1915e-05
17:18923681 T C 0.069712 1.5619e-05
17:18926545 G A 0.041218 -3.8807e-05
17:18927951 C A 0.065356 -2.5871e-05
17:18927996 C T 0.055376 2.8213e-05
17:19146445 G A 0.251715 -1.4835e-04
17:19162984 T C 0.054438 -5.4230e-05
17:19163052 C A 0.233548 -2.7234e-04
17:19168912 G T 1.653688 9.6258e-05
17:19175245 T C 0.032169 -2.3929e-05
17:19176144 A G 0.036401 -7.7210e-05
17:19190942 A G 0.136091 -2.1010e-05
17:19194217 T G 0.029014 7.6867e-06
17:19200962 G T 0.118759 -4.4806e-05
17:19210026 A G 0.148834 2.9577e-05
17:19216538 A C 0.030679 -1.5511e-05
17:19216576 T C 0.024288 1.6494e-05
17:19231309 T C 0.116036 4.4063e-05
17:19235079 T C 0.066145 1.3878e-04
17:19248305 A G 0.091705 -3.7611e-05
17:19250679 A G 0.213674 -2.0841e-03
17:19253981 G A 1.596891 2.9045e-04
17:19267371 G A 0.266019 -3.0438e-04
17:19273488 A G 0.067362 2.9237e-05
17:19280289 G A 0.373070 1.0056e-04
17:19292100 A G 0.029897 -5.9712e-05
17:19292113 A G 0.071643 -1.0419e-05
17:19307166 T G 0.157182 -1.0270e-05
17:19308768 G T 0.036963 -2.9063e-05
17:19309679 G A 0.153761 3.6417e-05
17:19323314 A G 0.050471 -2.2835e-04
17:19357150 A G 0.050225 -8.1715e-05
17:19357732 C T 0.066957 -3.4002e-05
17:19370282 A G 0.073442 -2.2146e-05
17:19370619 C T 0.369412 1.7451e-04
17:19372401 G A 0.030202 -6.9559e-06
17:19375719 C T 1.492280 -4.5681e-05
17:19376099 C T 0.035720 4.2093e-05
17:19386966 C T 1.472822 -4.6660e-05
17:19390212 A C 0.061624 8.0296e-05
17:19400374 T C 0.035976 2.4196e-05
17:19401672 T C 0.054892 -9.0140e-05
17:19405027 T C 0.041169 -7.3832e-05
17:19412172 A G 0.121553 -3.2096e-05
17:19420741 A C 0.048167 6.2774e-06
17:19424088 A C 0.058628 -4.5864e-05
17:19436706 C G 0.029673 -8.1668e-06
17:19440538 A G 0.773745 3.7763e-05
17:19441220 C T 0.042753 -3.6625e-06
17:19441531 T C 0.659569 3.9757e-05
17:19442231 G A 0.061614 -8.1186e-05
17:19445923 G A 0.848449 9.5275e-06
17:19448308 T C 0.054285 2.7410e-05
17:19451011 C G 1.363375 1.2803e-05
17:19454374 C T 0.109616 -1.4511e-05
17:19454733 A G 0.387397 8.7410e-05
17:19459537 A G 0.432769 4.5804e-05
17:19463343 A G 0.794732 -7.4219e-06
17:19474875 T C 0.024356 -8.2777e-05
17:19484358 C T 0.391980 -3.3070e-05
17:19484951 C T 0.386894 9.3504e-05
17:19489693 C A 0.746766 2.2683e-05
17:19491435 G A 0.066960 -9.3511e-05
17:19545479 C G 0.028017 -3.1378e-06
17:19548146 G A 0.239504 4.6190e-05
17:19548269 T C 0.019987 -2.3078e-04
17:19561543 C A 0.036375 1.9990e-05
17:19563766 T C 0.037758 -3.8598e-04
17:19573318 T C 0.052214 1.6854e-04
17:19575721 G A 0.517292 2.7705e-05
17:19580347 A G 0.082673 -3.8776e-05
17:19581009 G A 1.073513 3.2349e-05
17:19583119 C T 0.091300 -7.7088e-06
17:19594840 T C 0.552356 1.3467e-05
17:19598483 A G 0.124952 2.7371e-06
17:19599849 A G 0.102407 7.3146e-04
17:19604614 T C 0.024703 6.4942e-05
17:19607432 T C 0.049215 -3.5311e-04
17:19608773 A G 0.571019 1.6507e-07
17:19611514 A G 0.106876 -1.1998e-06
17:19612496 C T 1.778714 5.5863e-06
17:19613357 G A 1.022246 -1.1051e-04
17:19613601 C A 0.567332 5.9964e-06
17:19619998 A G 0.526945 2.6608e-05
17:19623351 C T 1.905399 5.8474e-05
17:19626625 A C 1.279057 4.7710e-06
17:19628753 T C 0.021792 -6.4697e-05
17:19642952 C G 0.453484 -7.8567e-06
17:19644472 T A 0.839527 7.0885e-06
17:19645938 C A 1.318139 6.8700e-06
17:19646750 T C 0.043104 1.3565e-05
17:19651119 G C 0.031003 2.7856e-07
17:19658081 A G 0.671420 1.5442e-04
17:19659351 A G 0.042110 4.1622e-04
17:19662460 T C 0.025038 1.1746e-06
17:19663019 A G 0.075519 -4.3468e-05
17:19663309 T G 0.021682 -4.0463e-05
17:19665935 A G 0.047784 -4.2651e-05
17:19668924 T C 0.090021 -7.1583e-05
17:19675775 C G 0.254334 -7.3067e-05
17:19696793 T C 0.547386 -2.1779e-05
17:19697976 A G 0.571087 8.0978e-05
17:19699121 A G 0.297795 -2.5161e-05
17:19703855 T C 1.925740 5.6909e-05
17:19713740 T C 1.924796 7.6647e-05
17:19715582 C T 0.102063 -1.0723e-05
17:19716438 T C 1.924098 4.4422e-05
17:19726570 C T 0.045320 1.1703e-04
17:19726667 T C 0.044266 2.2810e-05
17:19729906 G A 1.945686 5.6940e-05
17:19735911 T C 0.056593 -7.9944e-06
17:19741877 A G 0.043672 6.0247e-05
17:19742056 G A 0.089881 1.4832e-04
17:19750528 C T 0.094448 5.4526e-05
17:19769907 T G 0.041254 -4.0864e-06
17:19780659 G A 0.074646 -9.1757e-05
17:19781087 G A 0.032321 4.1514e-05
17:19782080 G A 0.075214 -1.1154e-04
17:19792965 C T 0.117370 -2.8816e-05
17:19793964 G C 0.076402 -5.0729e-06
17:19795842 G A 1.577608 6.2135e-05
17:19801417 G C 0.477882 -6.8809e-05
17:19803330 T C 0.055405 -6.6896e-05
17:19808022 C T 0.069313 -3.2448e-05
17:19850546 A G 0.051848 -2.8150e-04
17:19861458 T C 0.799033 1.7303e-05
17:19862147 C T 0.085594 1.0013e-05
17:19882084 C T 0.591022 -2.5545e-05
17:19899913 G A 0.578649 -2.6621e-05
17:19907019 A G 0.074643 1.5107e-05
17:19910070 C T 0.027868 -1.1023e-05
17:19911649 C A 0.967461 1.6877e-04
17:19921264 T C 0.059245 1.5628e-04
17:19956948 G A 0.155965 1.5175e-05
17:19967281 A G 0.718217 -5.9330e-05
17:19969397 G A 1.873302 1.4196e-05
17:19980182 A G 0.092621 3.3218e-05
17:19983426 T C 0.027242 2.1972e-05
17:19991211 A G 1.151713 2.5263e-05
17:20003075 G T 0.069719 -7.5606e-06
17:20005497 G T 0.056564 1.7098e-05
17:20052357 G A 0.400136 3.8569e-05
17:20071560 A C 0.157451 -5.3055e-05
17:20080366 G A 0.152171 3.4864e-05
17:20120115 T C 0.048602 -8.7967e-05
17:20129504 T C 0.042023 -4.7733e-05
17:20132317 A G 0.286973 1.8423e-04
17:20135672 A G 0.050114 -4.2723e-05
17:20160925 T C 0.393427 1.9857e-05
17:20164108 G A 0.022506 -3.1105e-05
17:20175264 C T 0.051890 1.2686e-04
17:20175391 G A 0.211691 -1.1032e-04
17:20195438 T C 0.770577 -3.8403e-05
17:20201127 A G 0.077187 1.7229e-05
17:20206311 A G 0.047420 9.9382e-06
17:20209474 T C 1.167140 -1.2295e-05
17:20210616 A G 0.395751 2.1541e-05
17:20210985 G A 0.152963 2.6592e-05
17:20217375 A G 0.261059 2.6665e-04
17:20219051 A G 0.036693 2.3906e-05
17:20224349 T C 0.167111 4.6527e-05
17:20291257 G A 1.219647 3.5164e-05
17:20325731 G A 0.279544 3.0199e-04
17:20331131 A G 0.048222 -9.7000e-05
17:20350968 A G 0.109226 -1.8822e-04
17:20384920 A G 0.835801 -2.3045e-06
17:20432757 C G 0.346698 -2.8345e-06
17:20462958 A G 0.476934 4.0755e-05
17:20463248 T C 0.545040 -2.6298e-05
17:20466337 C T 0.049430 -2.8438e-05
17:20483255 A G 0.022266 1.6127e-05
17:20514921 G A 0.432892 -2.8917e-04
17:20522444 T G 1.498716 3.1265e-05
17:20522535 A G 0.428160 -2.1696e-06
17:20525861 G A 0.682763 1.2628e-04
17:20531891 T C 0.992314 1.9489e-05
17:20539237 A G 0.145105 1.1731e-05
17:20540990 T G 0.040984 -1.2687e-04
17:20549720 G A 1.016712 -2.4675e-06
17:20553109 T C 0.118139 -8.3097e-06
17:20560210 A G 0.066087 8.1188e-05
17:20567976 A G 0.121949 -8.8790e-06
17:20610432 C A 0.165718 5.1503e-06
17:20619398 A C 0.076587 1.1307e-04
17:20620373 T C 0.357763 -2.5546e-05
17:20624020 T C 0.077771 8.6962e-05
17:20642014 G A 0.123744 4.6975e-06
17:20644292 T C 0.064126 -2.8263e-05
17:20653088 G C 0.496305 -2.2680e-05
17:20657846 A C 0.035401 8.2282e-05
17:20658479 A G 0.091676 9.1889e-06
17:20678899 A G 0.175816 -5.4373e-06
17:20682586 T C 0.843922 1.2977e-06
17:20688829 C T 1.786511 1.9553e-05
17:20697797 C A 1.749749 2.7040e-05
17:20700719 G T 0.417420 -6.4319e-05
17:20709741 G A 0.043217 -5.2475e-05
17:20718139 T C 0.022999 2.2197e-05
17:20719239 T C 0.326945 9.8434e-05
17:20733364 C G 0.269901 -2.0631e-05
17:20733390 G A 0.790350 1.6513e-05
17:20751405 C T 0.054172 1.5151e-05
17:20787180 C A 1.594612 -3.1918e-05
17:20791480 T C 0.030062 -1.5582e-04
17:20799119 G A 0.976945 1.3831e-05
17:20805784 C T 0.244353 5.8685e-05
17:20811267 T C 0.066888 1.8321e-04
17:20813574 A G 0.034996 -3.7369e-05
17:20814961 A G 0.444071 2.1364e-05
17:20823013 A G 0.883714 5.0024e-05
17:20833629 G T 0.029666 -1.6184e-04
17:20839396 G A 0.969678 1.5264e-04
17:20857758 C T 0.651929 -3.5549e-05
17:20861377 A G 0.105740 3.5104e-05
17:20871172 T C 0.036924 5.5345e-05
17:20873417 G A 0.959980 2.9532e-05
17:20880491 G A 0.044558 4.2596e-05
17:20892475 T C 0.027962 -9.0546e-06
17:20898412 A G 0.086785 2.5140e-05
17:20909743 G T 0.037482 4.9516e-05
17:20911173 T G 0.284386 8.1100e-05
17:20921845 C T 0.093831 1.2401e-05
17:20927226 C T 0.641695 -2.9838e-05
17:20928954 C A 1.961681 2.7356e-05
17:20934531 A C 0.433590 2.1837e-05
17:20936844 C T 0.026661 1.0347e-05
17:20938791 G A 1.592570 3.0390e-05
17:20940278 T C 0.029011 -9.2981e-06
17:20942135 G A 0.138499 -2.6356e-05
17:20956096 A G 1.173781 1.3392e-05
17:20961796 G A 0.079050 -6.5724e-05
17:20969136 A G 0.028345 -2.7966e-06
17:20972023 A C 0.526318 4.5773e-05
17:20975794 G T 0.836047 2.3486e-05
17:20975908 G A 0.038264 3.9123e-06
17:20979794 T C 1.370772 3.9861e-05
17:20991506 A G 1.670962 1.5235e-05
17:20998891 C G 0.041312 2.4630e-05
17:21003053 C T 1.034596 2.4007e-05
17:21019308 G A 1.068505 -3.1179e-06
17:21038270 C A 0.051224 1.3549e-04
17:21042655 G A 1.727266 4.3863e-06
17:21043747 A G 0.023847 -4.5187e-06
17:21054152 A G 0.063805 1.4070e-05
17:21062412 C T 0.860884 1.2315e-05
17:21066720 A G 0.205479 4.2731e-05
17:21073482 T C 0.056869 2.2941e-05
17:21074510 T C 0.100787 -1.2304e-04
17:21084813 T C 0.040426 1.7975e-05
17:21090082 T C 0.063945 -6.4641e-05
17:21097648 A C 0.037933 -6.6940e-05
17:21102838 C A 0.158646 1.1030e-05
17:21110226 T C 0.064191 -6.8358e-05
17:21113746 A C 0.962846 5.4972e-06
17:21116434 G A 0.038868 -8.5096e-06
17:21116525 G A 0.072867 1.0352e-05
17:21121136 T C 1.602253 -2.0715e-05
17:21122322 G A 0.809715 -1.6842e-06
17:21125390 G A 0.055262 -5.4510e-05
17:21126760 T C 0.056629 -4.5255e-06
17:21132678 A G 0.045129 -7.4671e-06
17:21140504 T C 0.302205 4.6820e-05
17:21141543 A G 0.050230 3.9458e-06
17:21141892 T C 1.471572 1.2543e-05
17:21144130 A G 0.047768 -2.7198e-05
17:21147520 T C 0.050877 1.4942e-05
17:21147560 C A 0.025340 2.1081e-06
17:21150902 A G 0.043357 1.0789e-05
17:21154152 G C 0.997429 -4.1080e-05
17:21155757 T C 0.636378 7.6942e-06
17:21156860 T C 0.639692 1.8957e-05
17:21157002 G A 0.056892 3.3295e-05
17:21157703 T G 0.610977 -4.7075e-06
17:21168137 T C 0.726948 -8.3373e-05
17:21175539 A G 0.095659 -3.2287e-05
17:21177285 G A 0.053484 2.1505e-05
17:21178335 C A 0.652769 -3.3887e-06
17:21180726 C A 1.377494 -3.2057e-05
17:21182041 G T 0.071497 -5.0225e-05
17:21186010 A G 0.036034 -5.7126e-05
17:21192073 T C 0.040747 -8.2684e-06
17:21192301 T A 0.085152 -1.5477e-05
17:21193717 A G 0.074558 -4.9671e-05
17:21202152 T G 0.032260 -5.2636e-05
17:21257951 C T 0.906048 -4.9914e-05
17:21261995 T C 0.093822 2.0218e-05
17:21265508 C G 0.272095 3.9413e-06
17:21268224 G T 0.273286 2.8672e-05
17:21269696 C T 0.053104 -9.2243e-05
17:21271030 A G 0.100777 1.0756e-04
17:21271609 C T 0.055811 3.9840e-05
17:21273837 T C 0.568179 -9.5711e-05
17:21274295 A G 0.064808 -7.6171e-05
17:21274379 A C 0.073471 -1.7086e-04
17:21274850 T C 0.067190 5.2146e-06
17:21278837 G A 0.147588 -1.1825e-04
17:21281301 T C 0.032088 5.8787e-05
17:21282610 T C 0.097012 -2.1762e-04
17:21284223 G A 0.798478 3.9999e-05
17:21284802 A G 0.063315 -1.3781e-04
17:21286805 A G 0.126951 -4.2886e-05
17:21287444 T C 0.116617 2.6075e-05
17:21290110 A G 0.188890 1.9038e-05
17:21294313 T C 1.014671 -6.7965e-05
17:21295270 A G 0.052601 -1.0968e-05
17:21297054 A G 0.041766 -2.4451e-05
17:21298131 T C 0.029919 -3.3828e-05
17:21302312 C T 0.196673 -3.2865e-05
17:21303007 A G 0.636969 -1.7574e-04
17:21356143 T C 0.044405 9.0767e-05
17:21357541 C T 0.179798 9.2683e-06
17:21361341 C G 0.063795 -5.2614e-05
17:21362085 G A 0.042662 -1.5669e-05
17:21367904 C T 1.062052 7.3681e-04
17:21370255 A G 0.060705 1.8029e-05
17:21381802 T C 1.053961 -7.9533e-05
17:21381972 C T 1.432802 -1.7324e-05
17:21388185 A G 0.035437 -5.5519e-05
17:21389390 A G 0.544985 1.0079e-04
17:21390735 G A 0.112154 5.7129e-06
17:21401904 T C 0.063240 -1.2546e-05
17:21402491 G T 0.240660 -1.2176e-04
17:21404951 G A 0.020091 -1.5631e-04
17:21406574 A G 0.993849 -2.9771e-05
17:21407854 A G 0.566462 7.3785e-05
17:21410049 T C 1.212993 2.3459e-05
17:21415777 T G 0.151638 -4.2307e-05
17:21422508 T C 0.913653 1.3601e-05
17:21427052 A G 1.530723 4.8779e-05
17:21442549 C T 0.100891 8.1371e-05
17:21451726 A G 0.047502 -3.9467e-05
17:21469411 A G 0.021558 -2.5725e-05
17:21478504 G A 0.833039 -9.9262e-06
17:21491027 T C 0.828115 -1.1385e-05
17:21500803 A G 0.108580 5.9927e-05
17:21516719 C T 0.892611 1.6062e-06
17:21525990 C T 0.931128 -1.0252e-05
17:21537844 T C 0.107584 -1.6605e-04
17:21539613 G A 0.637089 1.0625e-04
17:21547783 C T 0.114367 -1.9389e-04
17:21707060 G A 0.427271 1.5737e-05
17:21710263 C A 0.857856 -1.3529e-05
17:21717727 G T 1.277401 1.1181e-05
17:21718642 C T 0.183408 5.0717e-06
17:21727534 A C 0.036771 -3.4947e-07
17:21730174 A G 0.060384 -1.3844e-04
17:21730549 G A 0.049770 -9.3001e-06
17:21730703 A G 0.425684 1.5776e-05
17:21731931 C A 0.026385 -7.3381e-06
17:21745093 A G 1.150366 2.0165e-05
17:21748558 C A 0.043766 -5.7415e-05
17:21754089 G A 0.440195 4.0548e-06
17:21779838 A G 0.403392 -3.3947e-05
17:21793607 T C 0.224054 -3.3993e-05
17:21793897 T G 0.775796 1.6061e-05
17:21798121 T C 0.063214 5.8760e-06
17:21798919 C T 0.062094 2.3329e-05
17:21803728 T C 0.036735 3.1432e-05
17:21807097 C T 1.402188 -2.6641e-06
17:21810779 A G 0.731047 -3.0842e-05
17:21830267 A G 0.043558 1.8504e-05
17:21835272 G A 0.598400 4.8117e-06
17:21836002 G C 0.047764 -2.9134e-05
17:21878878 A G 0.025164 3.6037e-05
17:21882982 C T 0.092803 4.7547e-05
17:21913814 A G 0.565735 2.5145e-05
17:21917251 G A 0.343569 7.9591e-06
17:21952568 G C 0.378448 -7.0331e-06
17:21953375 T C 0.036580 3.3336e-05
17:21960452 A G 0.045619 -2.7118e-05
17:21961959 C A 0.384693 8.4923e-06
17:21964613 T C 0.043983 6.5335e-06
17:21986019 C A 0.117827 -3.8532e-05
17:21987105 A C 0.066116 -2.7503e-05
17:21989241 A G 0.083082 -8.5373e-07
17:21989903 T C 0.044340 -1.7289e-05
17:22010578 T C 0.488732 1.6834e-05
17:22018916 C T 1.629342 2.7485e-05
17:22027011 T G 0.248631 -7.5430e-09
17:22027109 C A 0.043146 -4.3614e-05
17:22027959 T C 0.404671 -8.6707e-06
17:22028441 T C 0.032298 8.6858e-07
17:22030411 A G 0.390802 4.1502e-05
17:22030636 A G 0.090560 -3.7158e-06
17:22030997 T C 0.108876 1.6939e-05
17:22040530 T C 0.042428 1.3221e-05
17:22058211 A G 0.588491 -1.1953e-07
17:22068507 T C 0.082890 4.8464e-06
17:22076098 T C 0.076820 -3.7611e-05
17:22077692 G A 0.147429 3.2986e-05
17:22080883 C G 0.075542 7.2166e-05
17:22083851 T C 0.047310 4.0475e-05
17:22093659 T C 0.486944 1.2659e-05
17:22096701 G A 0.119100 -3.1601e-05
17:22116641 T G 0.048777 -2.7313e-05
17:22142897 T C 0.084292 3.3676e-06
17:22145506 T C 0.064750 -1.2371e-05
17:22159080 A G 0.032380 2.7833e-07
17:22172228 A G 0.629945 -1.3268e-05
17:22179845 A G 0.060374 -7.5868e-05
17:22181053 T C 0.061471 -6.6373e-05
17:22183129 T C 0.035255 -2.3938e-05
17:22191763 C G 0.090420 -4.4250e-05
17:22192695 G A 0.641873 1.9267e-05
17:22193626 T C 0.485688 1.4388e-05
17:22195937 G A 0.149136 -6.0285e-06
17:22198440 A C 0.035457 -7.0755e-05
17:22210299 T C 0.027699 -2.1934e-05
17:22213895 T G 0.064928 7.9855e-05
17:25321819 A G 0.102569 -3.9036e-05
17:25344561 T C 0.082484 5.6362e-05
17:25352832 C T 0.059219 -6.8076e-05
17:25354665 T C 0.145527 3.6154e-05
17:25362886 T G 0.074389 1.1329e-04
17:25375753 G A 0.676697 -6.8310e-08
17:25390744 A G 0.147769 8.5542e-05
17:25395770 T C 0.548152 6.4964e-06
17:25396146 C T 0.424213 -9.9518e-07
17:25402607 T C 0.057547 -6.2689e-05
17:25416520 T C 0.021341 -3.5147e-05
17:25422515 A G 0.086314 1.1261e-05
17:25453172 T C 0.111057 -2.0714e-05
17:25460284 A G 0.088434 -6.5334e-05
17:25460568 A G 0.150704 1.0311e-06
17:25469565 A C 0.082380 2.7510e-05
17:25472176 A G 0.315805 6.7527e-05
17:25478073 C T 0.061449 -6.5986e-05
17:25485020 T G 0.059709 -3.3400e-05
17:25490482 A G 0.037300 2.1298e-05
17:25501323 T G 0.154254 7.7615e-06
17:25532171 A G 0.026872 2.7001e-05
17:25541278 C A 0.651870 -7.2252e-06
17:25543027 C A 0.040614 -1.1976e-05
17:25545220 A G 0.029695 6.2972e-06
17:25551556 G A 0.180837 2.1074e-05
17:25562995 T C 0.046956 -4.8198e-06
17:25564483 A G 0.031468 -1.6634e-05
17:25564762 G A 0.076934 -1.1484e-05
17:25566997 C T 0.688814 3.8528e-07
17:25567080 T C 0.059615 -3.9435e-05
17:25573941 C T 0.068252 3.4763e-05
17:25574704 T C 0.096045 -3.3515e-05
17:25575844 C T 0.112605 -3.6348e-05
17:25585820 T C 0.795839 7.9301e-06
17:25589184 T C 0.918700 -6.4585e-06
17:25590426 A G 0.051448 4.5971e-05
17:25597271 T C 0.040436 -8.8788e-05
17:25628820 C T 0.828676 1.3124e-05
17:25629149 G T 0.041383 3.9964e-05
17:25633153 G A 0.068739 -5.2887e-05
17:25636449 T C 0.725234 3.8425e-05
17:25653589 G T 0.054068 3.8260e-05
17:25656096 T G 0.092585 7.1276e-05
17:25660376 A G 0.208939 2.3690e-06
17:25665838 G C 0.669810 -6.7598e-05
17:25681284 G A 0.589578 -6.2187e-06
17:25681793 C T 0.040179 4.2214e-05
17:25686461 A G 0.029504 3.3663e-05
17:25690562 A G 0.049839 2.8630e-05
17:25691296 T C 1.591107 -8.6735e-05
17:25708104 G A 0.029348 1.3916e-05
17:25712606 T C 0.743527 -2.3452e-07
17:25716662 C T 0.100118 1.7936e-05
17:25721747 T C 0.040429 5.2127e-06
17:25734161 G A 1.072471 -3.6043e-05
17:25736347 T C 0.050157 -1.0232e-05
17:25748871 C G 0.363044 8.7084e-06
17:25749382 C T 1.778036 -2.0281e-04
17:25758564 A G 0.123118 -3.9361e-06
17:25760782 T C 0.046216 2.4858e-05
17:25761092 A G 1.022321 -2.5204e-05
17:25770108 T C 0.935020 1.1669e-06
17:25785742 T C 0.705312 -6.6325e-05
17:25788866 T C 0.295863 -6.2388e-06
17:25789742 C T 0.906587 -1.9330e-04
17:25796742 A G 0.164070 -6.4390e-05
17:25801960 A G 0.046969 -1.0995e-04
17:25805337 T C 0.059209 -3.4217e-05
17:25822705 C T 0.496574 -7.8559e-05
17:25826384 A G 1.826995 -6.8354e-05
17:25829590 T C 0.032347 6.7622e-05
17:25829922 A G 0.049650 9.1935e-07
17:25831836 T C 0.257823 5.3895e-05
17:25832785 A T 0.116026 8.7547e-05
17:25833133 C T 1.170159 6.1141e-05
17:25833441 A G 0.214408 -1.2483e-05
17:25837931 A G 0.043600 9.8698e-05
17:25840818 A G 0.067437 -7.8283e-05
17:25843643 A G 1.171019 -6.6008e-05
17:25846508 G A 0.512693 2.7498e-05
17:25846906 T C 0.080063 3.0118e-05
17:25861528 A G 0.672517 -1.2213e-04
17:25868306 T C 0.021779 -3.4879e-05
17:25871059 T C 0.280031 4.0555e-05
17:25874367 T C 0.045879 -1.6282e-05
17:25874456 G A 0.750850 -7.9011e-06
17:25875342 C T 0.499748 9.1499e-05
17:25879352 T C 0.782836 -1.5869e-05
17:25880796 G A 0.028004 -4.6258e-05
17:25895033 A G 0.111420 1.2212e-05
17:25908309 G A 0.289988 -1.1842e-04
17:25909498 T G 0.028725 -2.3394e-06
17:25909816 T C 0.235041 -2.4090e-05
17:25910348 A G 0.118412 -6.7712e-05
17:25913789 A C 1.158214 -3.4044e-06
17:25923254 A G 0.923452 5.6337e-06
17:25928690 A C 0.037342 1.1365e-05
17:25931718 C G 0.049728 3.4561e-05
17:25931745 T C 0.077781 1.5362e-04
17:25934426 T C 0.031133 4.5663e-05
17:25935468 A G 0.035788 -5.1538e-05
17:25940452 A G 0.050475 -5.3716e-06
17:25947363 A G 0.025051 8.0074e-06
17:25956348 C A 0.188676 -9.6227e-05
17:25957334 G A 1.140174 -1.1481e-05
17:25958304 A G 0.427070 1.8146e-05
17:25970848 A G 0.072689 3.7201e-05
17:25974545 G T 0.623691 -4.8079e-06
17:25974617 T C 0.042610 3.8311e-06
17:25981105 G A 0.044207 1.8345e-05
17:25981832 T C 0.041520 1.2326e-06
17:25984015 G A 0.041529 -4.2335e-05
17:25984599 T C 0.111258 2.4716e-04
17:25990033 A C 0.519022 2.2229e-05
17:25991094 A G 0.048751 1.1091e-05
17:25998950 G A 1.800195 2.4770e-05
17:26005077 T C 0.104568 5.7408e-05
17:26007742 C T 0.343712 -5.7081e-06
17:26019732 T C 0.131865 -1.3825e-04
17:26039815 T C 0.043412 1.2829e-05
17:26046692 A G 0.135786 6.5984e-05
17:26050450 C T 0.908304 1.9717e-05
17:26075016 C G 0.020221 -5.2259e-05
17:26095562 A G 1.155089 1.5340e-05
17:26096473 A C 0.691274 -2.6150e-05
17:26096597 A G 0.382395 -1.1830e-06
17:26098638 A G 0.027758 6.6625e-05
17:26106675 G A 0.704770 -1.2123e-05
17:26109102 A G 0.045639 4.7902e-05
17:26109417 T C 0.422431 1.5166e-05
17:26110748 A G 0.237654 -4.6851e-05
17:26122511 A G 0.051124 3.5001e-05
17:26125743 A G 0.028085 8.9244e-05
17:26126345 G A 1.280297 -1.1748e-05
17:26129212 A G 0.255924 -1.8051e-05
17:26134235 T C 0.567247 3.7617e-05
17:26134658 A G 0.085860 -4.3298e-05
17:26134958 A G 1.675327 5.5416e-05
17:26142746 T C 0.299583 5.5484e-05
17:26159197 T G 0.721992 -1.0038e-05
17:26164223 T C 0.062893 -6.3206e-05
17:26183586 C T 0.076301 -5.7234e-06
17:26183994 C T 0.140898 1.7977e-05
17:26187107 C A 0.350480 -1.9371e-05
17:26190601 A G 0.045135 -3.1457e-05
17:26192713 C T 1.086976 -9.4885e-06
17:26203119 T C 1.277324 -1.9726e-05
17:26215211 A G 0.102936 -7.9528e-05
17:26226096 G T 0.123614 9.8061e-05
17:26230156 T C 0.040027 -2.1163e-05
17:26234159 A G 0.053795 1.9873e-05
17:26241682 A G 0.047125 4.1082e-05
17:26242756 G C 1.465120 -8.1506e-05
17:26242848 A C 0.038845 -2.2280e-05
17:26246047 A G 0.521144 -1.6612e-05
17:26258447 A G 0.479667 7.2393e-05
17:26259260 T C 0.180078 -5.4024e-05
17:26262011 A G 0.055126 -1.5701e-04
17:26267074 T C 0.307736 -3.3951e-05
17:26267773 G A 0.704981 9.9844e-05
17:26270925 A G 0.073545 2.6986e-05
17:26274785 T C 0.111018 8.4699e-05
17:26284469 G T 0.528934 3.2385e-05
17:26289495 T C 0.104455 5.0034e-05
17:26291904 G T 0.132125 -1.7529e-04
17:26292692 T C 0.055941 -8.3052e-05
17:26296433 A G 0.053996 7.9036e-05
17:26301822 A G 0.032944 -1.1402e-04
17:26307430 C T 1.465645 2.8505e-06
17:26322518 T G 0.565478 6.4842e-06
17:26322837 T C 1.434502 -1.9792e-05
17:26327892 A G 0.194268 -4.0844e-04
17:26334368 C A 0.031357 2.1686e-05
17:26335481 C T 0.164819 -3.5600e-05
17:26339405 A T 0.051429 -1.8532e-04
17:26347368 G A 0.026433 1.0904e-04
17:26351978 A G 0.053746 1.2017e-04
17:26368235 C T 0.029942 -1.0740e-04
17:26369335 A G 0.029536 2.8707e-05
17:26396328 T C 0.048569 3.9640e-06
17:26412824 C T 0.138133 2.3262e-05
17:26423713 G C 0.033026 7.2153e-05
17:26443265 A G 0.137493 1.1457e-04
17:26443870 A G 0.041133 -2.9338e-05
17:26446189 A C 0.023613 3.1857e-05
17:26451715 C T 0.070316 -1.4510e-04
17:26457283 A G 1.866544 8.1737e-05
17:26460871 A G 0.075149 -1.2299e-04
17:26460976 A C 0.109616 -3.4688e-05
17:26462889 G A 0.592437 1.1540e-05
17:26468972 T C 0.111410 -1.2343e-04
17:26473608 G A 0.207757 -1.1722e-06
17:26491911 G A 0.047456 -9.7356e-05
17:26498048 C T 0.396657 2.7519e-05
17:26509981 C T 0.033214 1.2591e-04
17:26519204 T C 0.110239 3.7934e-05
17:26531353 C T 0.038313 4.8679e-05
17:26545676 T G 0.112082 3.5128e-05
17:26547727 A G 0.126815 4.4052e-05
17:26549716 G T 1.045742 2.5514e-05
17:26567055 A G 0.617342 -1.6445e-05
17:26601133 G T 0.469680 3.8677e-05
17:26610513 C T 0.920726 7.8033e-05
17:26610769 T G 1.597377 7.6055e-05
17:26611494 C T 0.064487 1.7674e-05
17:26627864 A C 0.129535 3.2110e-04
17:26643574 A C 0.063380 4.5928e-06
17:26645991 A G 1.179477 1.8227e-05
17:26645992 T C 0.075337 1.3528e-05
17:26648492 A G 0.194690 -2.1194e-05
17:26649724 C A 1.027849 -2.0590e-05
17:26650045 T C 0.055100 -6.7122e-05
17:26658162 G A 0.154248 3.6858e-04
17:26661159 A G 0.084626 -1.5137e-05
17:26665768 A C 0.242396 3.1803e-05
17:26667226 T C 0.113439 1.1396e-04
17:26669086 C T 0.027394 2.7905e-05
17:26673395 C T 0.032471 -1.8890e-04
17:26676135 T C 1.026063 -1.8396e-05
17:26683794 T C 0.113007 1.1689e-04
17:26686416 A G 0.024768 4.5055e-06
17:26686445 G A 0.127221 -9.7328e-06
17:26686552 A G 0.055554 -7.3987e-05
17:26691321 G A 1.531713 6.8863e-05
17:26694036 A T 0.040828 -6.6593e-05
17:26694861 A G 0.948714 -2.6689e-05
17:26712731 T C 0.032195 3.3055e-05
17:26712804 T A 0.154686 3.5923e-04
17:26719625 T C 0.154644 3.8327e-04
17:26722359 C G 0.034889 -5.2589e-05
17:26722890 G A 0.064237 2.1806e-05
17:26735333 T C 0.540408 -9.6862e-05
17:26737888 T C 1.176816 -1.1993e-06
17:26740100 A G 0.024986 -3.1764e-05
17:26741093 A G 0.059969 -2.0807e-04
17:26741310 C T 0.027206 -3.6559e-05
17:26743793 C T 0.098564 1.6224e-04
17:26749941 A G 0.295123 -6.4046e-05
17:26759358 G A 0.026872 -9.9409e-06
17:26759481 T C 0.036236 3.8349e-05
17:26771565 G A 0.048417 3.4580e-05
17:26775433 G A 0.054886 1.7245e-05
17:26775741 A C 0.997270 -2.2529e-05
17:26776695 T C 0.991126 -3.2098e-05
17:26787290 A G 0.023454 6.2251e-05
17:26788169 C T 0.192142 1.5719e-05
17:26789742 T C 0.998484 -2.9452e-05
17:26801637 A G 0.048599 4.1234e-05
17:26803904 A G 0.030095 -8.4239e-06
17:26807604 T C 0.091916 -5.6527e-05
17:26807734 G T 0.330203 1.7541e-05
17:26815051 C T 0.453266 -3.0301e-05
17:26817537 A G 0.423055 -5.2427e-05
17:26818304 T C 0.079781 1.5051e-05
17:26824156 G A 0.711365 -6.1746e-05
17:26827495 A G 0.248897 -2.1691e-05
17:26827610 A G 0.118162 -3.9202e-05
17:26828037 C T 1.054337 4.7521e-05
17:26836186 C T 0.299177 1.1432e-05
17:26837522 A G 0.709450 -4.4946e-05
17:26842175 A G 0.028663 7.5864e-06
17:26847669 T C 0.068722 -8.5894e-05
17:26851602 T C 0.166501 8.6195e-05
17:26854864 T C 0.110635 5.2366e-05
17:26855520 C T 0.166286 8.0827e-05
17:26861152 C T 0.661731 -3.3418e-03
17:26861877 T C 0.109070 -1.2013e-04
17:26863923 T C 0.568107 -5.7259e-05
17:26864302 C G 0.583651 -4.2284e-05
17:26864708 A G 0.158935 1.0499e-05
17:26865632 G A 0.518804 -1.7658e-05
17:26874314 A G 0.349301 3.3344e-05
17:26909042 C T 0.122848 -5.0863e-06
17:26909156 T C 0.062958 9.7795e-06
17:26911204 T C 0.031659 -4.6190e-05
17:26940588 A T 0.031623 1.8365e-06
17:26961216 G A 0.030841 1.6270e-06
17:26989076 G C 0.028173 -2.3728e-05
17:26993430 G A 0.033198 1.4939e-05
17:26997325 G A 0.112585 -5.2162e-06
17:27000391 G A 1.539048 2.4531e-05
17:27009049 A G 0.065821 -1.3020e-05
17:27032367 T C 0.149658 2.1071e-05
17:27032827 C A 0.173817 -1.3951e-05
17:27035482 C T 0.028598 -5.7870e-05
17:27040172 G A 0.025813 7.5914e-05
17:27052155 G A 0.078453 -7.0733e-05
17:27052841 C T 0.058758 -6.1581e-05
17:27059519 A G 0.308285 3.1744e-05
17:27061271 A G 0.148756 -4.5304e-05
17:27078029 T C 0.065178 2.2598e-04
17:27087929 T C 0.404359 -1.1065e-04
17:27121140 C A 0.053321 1.5937e-05
17:27140340 C T 0.073500 -1.2959e-04
17:27143771 A G 0.079482 -1.7451e-05
17:27143892 G A 0.144569 3.4488e-05
17:27167011 T C 0.022957 -7.8230e-05
17:27181454 A G 0.043535 1.7554e-05
17:27183104 A G 1.592392 1.0465e-04
17:27194634 T C 1.404807 4.2865e-05
17:27199333 A G 0.086311 -5.5185e-06
17:27207453 A G 1.420919 1.2216e-04
17:27208326 T C 0.029273 -2.5293e-05
17:27216172 C T 0.066113 1.7133e-04
17:27217080 A G 1.353832 5.0616e-05
17:27222988 T G 1.417897 3.6565e-05
17:27224799 C T 0.352534 -1.3409e-05
17:27238075 A G 0.249160 1.2700e-05
17:27238135 C T 0.021883 3.5567e-05
17:27252417 T C 0.108100 2.3358e-05
17:27284443 G A 0.252951 -1.7394e-05
17:27306661 A G 0.362054 -1.2833e-05
17:27308971 T G 0.020834 -3.8965e-05
17:27322231 T C 0.263594 -5.2522e-06
17:27324940 A G 0.233243 -3.2833e-04
17:27327888 C T 0.048037 8.7235e-05
17:27334192 A G 0.349899 1.5063e-05
17:27339474 T G 0.034392 -4.6096e-05
17:27344633 T C 0.794398 -3.2126e-05
17:27346554 A C 0.593619 6.3001e-06
17:27346800 T C 0.084107 -2.3518e-05
17:27353069 A G 0.362492 -7.2398e-06
17:27355328 C T 0.076467 2.0150e-05
17:27358738 C G 0.149256 -3.3363e-05
17:27359832 G C 0.065120 -4.3217e-05
17:27360997 G A 0.464928 7.1741e-05
17:27364918 T C 0.050260 1.1240e-04
17:27365862 G A 0.306172 2.2936e-07
17:27382061 A C 0.303510 -1.0783e-05
17:27384753 A G 0.073399 -8.4456e-05
17:27396153 T C 0.031633 1.7988e-04
17:27400484 A G 0.051364 -1.4530e-05
17:27401010 A G 0.022013 -4.8438e-06
17:27416624 A G 0.673916 -3.2429e-06
17:27421490 T C 0.318684 -1.9426e-04
17:27430853 G A 0.057479 4.0099e-05
17:27438469 A G 0.883831 -6.5010e-05
17:27444844 T C 0.090248 5.2904e-05
17:27446158 C T 0.116341 -8.6235e-06
17:27449976 C T 1.077499 -1.4523e-04
17:27455297 T C 0.046544 -7.2993e-06
17:27472574 G T 0.024528 -3.7485e-05
17:27477938 C T 0.061974 -2.7343e-05
17:27478325 T C 0.076165 3.0313e-05
17:27492627 C T 0.722793 -1.4765e-04
17:27498131 G A 0.095256 1.3424e-04
17:27508238 T C 0.548516 -1.1085e-04
17:27512703 C A 0.077259 -8.7909e-05
17:27532773 A G 0.160811 -8.2584e-06
17:27535054 C T 0.790785 -5.5421e-05
17:27546321 G C 0.043243 2.2990e-04
17:27565995 G A 0.086801 -3.9392e-05
17:27568780 C T 1.158623 -6.9098e-05
17:27576202 T C 0.067405 9.4275e-05
17:27582578 A G 0.141937 -5.9309e-05
17:27588806 A C 0.363115 4.0775e-05
17:27599197 A C 1.770967 -1.4512e-05
17:27602565 A C 0.210149 -4.4975e-05
17:27630995 A G 0.079417 5.4819e-06
17:27647630 T G 1.476827 -2.5944e-05
17:27655839 G A 1.482634 -3.1804e-05
17:27658110 C T 0.144329 1.1837e-05
17:27673057 A G 0.073231 -1.1255e-04
17:27675226 T C 0.682105 -9.7164e-06
17:27675487 C T 0.066580 -8.8976e-06
17:27678263 T C 0.361843 -5.6959e-05
17:27692362 A G 0.290920 4.6053e-05
17:27695764 G A 0.396193 -5.8895e-05
17:27695830 C T 0.037174 1.2519e-05
17:27710635 C T 0.346208 -1.1534e-05
17:27717123 G T 0.028907 1.7330e-05
17:27732942 T C 0.361122 -4.9729e-05
17:27740789 A G 0.140002 3.5457e-06
17:27742695 A G 0.052419 -1.4542e-05
17:27744438 A G 0.143647 -1.6443e-05
17:27745753 G A 0.047687 -2.9209e-04
17:27778073 T C 0.021104 2.0524e-05
17:27794730 C T 0.028683 -1.6084e-05
17:27801039 T C 0.053532 7.7765e-05
17:27807416 G A 0.060293 3.4875e-05
17:27814496 T C 0.965653 1.5122e-05
17:27815176 G T 0.029429 3.5579e-05
17:27826991 C T 0.035629 2.6984e-05
17:27835211 C A 0.553550 -1.4645e-05
17:27857698 T C 0.965634 1.6045e-05
17:27884605 G A 0.410412 4.7949e-05
17:27884667 C T 0.062792 -1.1166e-05
17:27889578 C T 1.244814 -1.1402e-07
17:27889643 T C 0.035622 1.2435e-05
17:27889986 C T 1.312154 1.0743e-05
17:27896307 T C 0.146737 1.6477e-05
17:27897585 C T 1.396413 -1.8429e-05
17:27904322 G A 1.911810 -9.1417e-05
17:27904985 G A 1.477249 -4.4628e-05
17:27909352 T C 0.840202 -9.6335e-05
17:27911557 G A 0.434713 3.3061e-05
17:27912109 T C 0.022003 2.7330e-05
17:27917771 G A 1.376157 -3.2721e-06
17:27921787 A G 0.148386 -3.2862e-05
17:27936346 T C 0.056051 -3.1356e-05
17:27938424 C T 0.963953 7.4942e-05
17:27941886 G A 0.984463 1.1768e-04
17:27944089 T C 0.509035 1.0474e-04
17:27950329 T C 0.075211 1.3891e-06
17:27955416 T C 0.052520 6.0987e-06
17:27955761 A G 0.939132 7.0939e-05
17:27957545 C T 0.133706 6.0127e-07
17:27957939 T C 0.051448 8.7087e-06
17:27959903 A G 0.691595 1.8260e-04
17:27963141 C T 0.043863 3.6760e-05
17:27969220 T C 0.075993 -7.0065e-05
17:27980384 G A 0.047057 -3.3109e-05
17:27992131 A C 0.059452 1.8032e-05
17:27996868 G T 0.062348 4.5143e-05
17:28030558 T C 0.046314 -5.2760e-05
17:28044991 A C 0.186939 2.1639e-05
17:28054844 A G 0.040341 -9.4016e-05
17:28076217 G A 1.041734 7.2313e-05
17:28120887 T C 0.265496 6.7535e-06
17:28135508 C A 0.994842 6.2005e-05
17:28143880 T C 0.040793 -8.9905e-05
17:28153351 T C 0.147493 -7.9907e-06
17:28165183 G A 0.059313 2.3294e-05
17:28182194 C T 0.057258 -1.0507e-05
17:28193942 T C 0.043801 -1.2040e-05
17:28200904 A G 0.194310 -1.6121e-05
17:28205449 T C 0.040978 9.7742e-05
17:28206326 T C 0.946192 -7.5392e-05
17:28229418 T C 0.078891 2.3331e-05
17:28268817 A G 0.056713 -7.6356e-06
17:28283302 C T 0.504873 1.1130e-04
17:28299641 T C 0.025921 -2.6353e-06
17:28308571 T C 0.045217 3.5847e-05
17:28317124 C T 1.881400 3.8477e-05
17:28323499 G A 1.043415 2.7170e-05
17:28327638 C A 0.069576 -7.9087e-06
17:28379880 G A 0.046908 -2.7384e-05
17:28380655 T G 0.058988 1.2578e-05
17:28399511 C G 0.059472 2.4299e-06
17:28405431 A G 0.044509 2.5096e-05
17:28418765 A C 0.061724 8.4729e-06
17:28419259 G A 0.061264 2.4398e-05
17:28427898 G A 0.895808 -3.0951e-05
17:28431640 C T 0.039712 -1.3315e-05
17:28492033 T C 0.059203 4.3311e-05
17:28505483 G A 0.044246 -4.4927e-05
17:28511978 A G 0.887671 -5.4628e-05
17:28525011 C A 0.884610 -5.0721e-05
17:28526585 T C 0.029559 -1.1526e-05
17:28529242 A G 0.059306 -9.6445e-05
17:28532013 A G 0.824749 -5.6771e-05
17:28538532 T C 0.814051 -7.1262e-05
17:28542546 A G 0.076687 4.8289e-05
17:28543389 T C 0.184849 -5.2765e-05
17:28547210 A G 1.611630 2.6763e-05
17:28548810 G C 0.046086 1.2931e-04
17:28555425 C G 0.122449 4.7946e-05
17:28561755 T A 0.105971 6.6277e-05
17:28565426 C T 0.078125 6.0235e-05
17:28570265 G A 0.044243 -9.5611e-05
17:28575158 C A 0.128451 1.8943e-05
17:28577364 T C 0.059933 -1.1559e-05
17:28590530 C T 0.242146 -4.8041e-05
17:28604586 T C 0.052860 5.8273e-05
17:28605680 A G 0.880417 2.9483e-05
17:28607211 C T 1.966153 -6.7276e-05
17:28612107 G A 0.138168 1.7870e-05
17:28612448 C G 0.659264 -4.8009e-06
17:28613047 C T 0.028387 -1.5375e-05
17:28622352 T C 0.061523 -3.5805e-05
17:28642141 T C 0.110950 -4.4837e-05
17:28651840 T C 0.025258 1.2948e-05
17:28659019 C A 0.053474 9.7493e-06
17:28661392 G A 0.322923 -3.5938e-06
17:28667268 G C 0.127954 -7.1441e-05
17:28670681 A C 0.637904 -1.7350e-06
17:28674352 G A 0.716250 7.4354e-06
17:28676527 G A 0.075613 5.0729e-05
17:28705015 C T 0.024869 -3.0744e-05
17:28720171 G A 0.124475 5.7962e-06
17:28732741 T C 0.080946 5.0059e-05
17:28740495 C A 0.063604 -1.0781e-04
17:28748352 G A 1.724871 4.9545e-05
17:28762109 G A 0.071481 -1.5551e-05
17:28782880 T C 0.052990 -2.1205e-05
17:28784382 G A 1.017975 -1.3437e-05
17:28793630 G A 0.063808 -1.1951e-05
17:28803663 A C 0.893039 -1.7480e-05
17:28811946 G T 0.080663 3.2319e-07
17:28817494 C G 0.086795 3.9882e-05
17:28846883 T C 0.033934 3.3037e-05
17:28855286 C T 1.903945 4.2923e-05
17:28861134 G A 0.225073 3.6304e-05
17:28868339 C T 0.142466 6.6224e-06
17:28871912 A G 0.074448 -5.2945e-05
17:28874852 G A 0.519833 3.6514e-06
17:28878817 G A 1.149642 2.6860e-05
17:28879538 C T 0.054782 3.8983e-05
17:28887134 A G 0.139850 3.7031e-05
17:28914532 C T 0.241688 -5.5766e-05
17:28934548 G T 0.232996 -7.7504e-05
17:28942552 C G 0.025807 -3.0028e-05
17:28952286 G A 0.246249 -4.7466e-05
17:29000019 A C 0.409364 5.8099e-05
17:29031718 T C 0.357838 -1.5022e-05
17:29041552 C T 0.603064 -7.5658e-05
17:29055710 C T 0.823821 1.6567e-05
17:29068425 C T 0.237138 -1.2315e-04
17:29104731 T G 0.233840 -1.2226e-04
17:29115920 A G 0.046742 4.5159e-05
17:29140186 G A 0.384531 -1.4923e-05
17:29149881 T C 0.598341 -7.6799e-05
17:29159404 C G 0.223324 -7.2616e-05
17:29161358 T C 0.213554 -1.0026e-04
17:29161503 G A 0.737217 5.1689e-05
17:29162212 G T 0.077953 -9.4740e-05
17:29172043 C A 0.049981 -1.2328e-04
17:29221277 T C 0.539019 -6.8328e-05
17:29226228 C T 0.213515 -9.6070e-05
17:29227072 G C 0.059751 5.2375e-06
17:29243402 G A 0.048761 1.3149e-05
17:29247715 A G 0.749860 -2.5610e-04
17:29259899 A G 0.757757 -1.3548e-04
17:29261449 T C 0.060900 1.9774e-06
17:29279269 A G 0.022143 -3.0437e-05
17:29309415 T C 1.494049 -1.3219e-05
17:29325023 C G 0.488869 -3.0335e-06
17:29325624 G T 0.113669 1.2730e-04
17:29326155 T G 0.021880 -5.8912e-06
17:29333516 C T 0.108145 2.4266e-06
17:29336337 T C 0.099288 1.4957e-04
17:29349545 A G 0.176069 9.7729e-06
17:29377019 A G 0.038595 -5.0966e-05
17:29378172 T C 0.098629 1.3558e-05
17:29395746 A C 0.288609 4.9100e-05
17:29403139 T C 0.120836 -1.1966e-05
17:29405414 T C 0.121342 4.9516e-05
17:29413535 T C 0.034220 -5.5606e-05
17:29421443 T C 0.054064 4.8345e-05
17:29431798 G A 0.027212 -1.2594e-06
17:29437094 C T 0.044571 -1.1842e-05
17:29454306 T C 0.054986 -2.7096e-05
17:29471951 G A 0.035586 1.7797e-05
17:29477508 T G 0.045983 5.7122e-06
17:29478460 T C 0.067038 -9.1407e-05
17:29483108 T C 0.049494 1.4555e-05
17:29495379 T C 0.096266 -5.6329e-05
17:29495895 G T 0.507376 -2.3457e-05
17:29530876 A G 0.279440 5.7772e-05
17:29546175 C T 1.396933 -3.6465e-05
17:29558230 A G 0.166030 -4.6221e-05
17:29564603 A G 1.375949 -3.2141e-07
17:29572472 G A 0.095896 1.1783e-05
17:29599954 G C 1.392678 -3.2050e-05
17:29603656 A G 0.037015 1.4450e-04
17:29623288 T C 0.279670 4.3012e-05
17:29624175 A G 0.034035 -1.3175e-04
17:29640225 G A 1.229192 -6.4445e-05
17:29642089 A G 0.121644 -2.6010e-05
17:29655304 G A 0.027112 1.7633e-05
17:29677680 G A 0.060306 7.6010e-06
17:29683190 T G 0.070047 -2.7792e-05
17:29685660 A G 0.035022 -2.7209e-04
17:29703374 A G 0.608465 3.5422e-05
17:29705947 C T 1.231432 -3.6243e-05
17:29718035 G C 0.101099 1.7499e-04
17:29733660 C T 0.070968 -3.9662e-05
17:29734626 A G 0.112391 1.8331e-05
17:29735330 G A 0.185180 -3.8336e-05
17:29736578 C G 0.428089 6.4666e-06
17:29738071 G A 1.702507 2.4114e-05
17:29739349 C T 0.973242 -7.1474e-05
17:29742727 T C 0.062773 -2.3706e-05
17:29745981 A G 1.651669 3.6168e-05
17:29750661 T C 0.029445 -8.9001e-05
17:29755009 C T 0.222529 3.6699e-04
17:29761525 C T 1.013077 2.0309e-04
17:29761854 C T 0.278093 9.7114e-05
17:29767062 C T 0.060485 -6.5879e-06
17:29773751 A G 0.729379 2.7449e-05
17:29777029 T C 1.013116 1.3908e-04
17:29783154 T C 0.128720 1.6705e-05
17:29785370 T C 1.722959 3.8742e-05
17:29789950 G A 1.356448 6.0909e-05
17:29793595 A G 0.042847 -3.4923e-05
17:29794426 A G 0.100884 5.7253e-06
17:29796197 G A 0.188903 8.5234e-06
17:29797211 A C 0.288505 -2.3638e-05
17:29799414 A G 0.100193 -5.4744e-05
17:29813741 T G 0.237209 -2.1574e-05
17:29818894 G A 0.896912 -7.6876e-06
17:29821884 C T 0.417387 5.5950e-05
17:29833977 A G 0.375689 1.7131e-05
17:29837748 A C 1.259566 4.3199e-05
17:29844909 G A 0.519057 3.3203e-05
17:29850360 A G 0.051721 3.7729e-05
17:29852092 G A 1.295980 2.8891e-05
17:29855661 A G 0.173560 -4.4959e-05
17:29856942 A G 0.476723 1.3470e-05
17:29857460 A G 0.308447 4.0122e-06
17:29866507 T C 0.031205 7.0861e-05
17:29869251 C T 0.046752 1.2074e-05
17:29870973 T G 1.356705 4.6383e-05
17:29871085 C T 1.191454 4.2978e-05
17:29878053 A G 0.323384 -1.0887e-05
17:29878279 T C 0.103273 -1.2669e-05
17:29882071 T G 1.341697 5.8827e-05
17:29882284 C T 0.035703 3.5093e-05
17:29888360 T G 0.891540 2.3291e-05
17:29889952 G A 0.333180 3.1814e-05
17:29891369 G A 0.046538 1.2093e-04
17:29891584 G A 1.294127 3.9847e-05
17:29892186 A G 0.056333 3.2221e-05
17:29892369 C T 0.527698 6.9175e-06
17:29893655 C T 0.487648 -1.3317e-05
17:29894732 T C 0.211552 -2.8614e-05
17:29897146 G T 0.036002 -4.9025e-05
17:29898592 C T 1.447589 4.6592e-05
17:29900590 A G 0.060913 1.8743e-05
17:29901472 T C 0.098350 1.4993e-04
17:29904857 G C 0.398390 1.4519e-05
17:29907610 A G 0.152005 -1.1040e-04
17:29909428 T G 1.220805 1.6209e-05
17:29912081 G A 0.389571 -6.5961e-05
17:29915011 T C 0.214995 -1.8936e-05
17:29916545 G A 0.889008 -6.8916e-05
17:29916644 G A 1.423142 -1.9228e-04
17:29916849 T C 0.336597 -2.0739e-05
17:29918233 A G 0.263097 -2.4485e-06
17:29920645 T C 0.045687 -7.4219e-06
17:29920940 G A 0.488489 -1.9505e-05
17:29921341 G A 0.206930 -2.7989e-05
17:29921429 A G 0.073289 -3.6285e-05
17:29924655 T C 0.189669 3.2862e-05
17:29926222 C A 0.917142 -6.9913e-06
17:29928033 T C 0.356108 -2.2090e-05
17:29928492 C T 0.710245 4.7665e-06
17:29930942 G A 0.142164 -5.8519e-05
17:29932372 G T 1.866356 -3.0051e-05
17:29932389 G A 0.091942 2.0402e-05
17:29937635 A G 0.034217 4.5836e-05
17:29943201 G C 0.217170 1.5307e-05
17:29950748 A G 0.029179 -8.8403e-05
17:29955055 G C 0.328421 -9.8334e-05
17:29972355 G A 0.927487 -9.5468e-05
17:29983833 C G 1.834142 1.2128e-05
17:29984108 T C 0.707931 -1.5927e-05
17:29984982 T C 0.057414 -9.6059e-06
17:29989696 T C 0.072763 -2.5466e-04
17:29999075 A G 0.085240 8.3844e-05
17:30000429 A G 0.748866 -8.3536e-05
17:30005058 A G 0.103552 2.8133e-05
17:30005513 C T 0.086882 -1.9673e-05
17:30006752 T C 0.057132 -5.6574e-05
17:30011567 A G 1.565572 -1.8545e-06
17:30012222 A G 0.034525 -6.8809e-05
17:30018553 G A 0.056246 1.3964e-05
17:30018776 T C 0.173469 -1.5736e-05
17:30020150 C T 0.059897 4.1368e-07
17:30023006 G A 0.186848 -2.1554e-05
17:30026212 T C 0.459248 2.7737e-04
17:30032390 C T 0.601996 -3.2530e-05
17:30032954 A G 1.311862 1.3737e-05
17:30035727 C G 0.050796 2.4055e-05
17:30035910 A G 0.487678 3.8873e-06
17:30042215 A G 0.220510 2.4252e-05
17:30045200 T C 0.072322 1.0522e-05
17:30045500 T C 0.339298 8.5343e-05
17:30046467 G A 0.573187 -1.5939e-05
17:30046691 A G 1.646807 2.3945e-05
17:30050652 T C 0.334692 -1.5889e-05
17:30054370 T C 0.122972 -2.6001e-06
17:30061893 T C 0.043870 -8.7774e-05
17:30069203 G A 0.917048 2.5047e-05
17:30072725 A G 0.062497 5.1072e-05
17:30085149 T C 0.432854 -5.3136e-05
17:30086321 T C 0.190896 5.2320e-05
17:30087606 T G 1.560311 -7.8184e-05
17:30099690 A G 1.158789 -2.8830e-04
17:30113843 T C 0.033460 -1.5168e-05
17:30114467 C A 0.210120 5.3844e-05
17:30115264 A G 0.300245 6.2063e-05
17:30115803 A G 0.108833 5.3988e-06
17:30116262 G A 0.372784 6.0338e-05
17:30117382 G T 0.111774 2.3400e-05
17:30118909 G A 0.210760 1.0660e-04
17:30121589 G C 0.110709 1.4638e-05
17:30123787 G A 0.122011 1.4602e-05
17:30124080 A G 1.220081 -7.5093e-05
17:30125591 C T 0.043737 -1.9252e-05
17:30127339 C T 1.570259 -3.9804e-05
17:30128961 T G 0.043655 3.0149e-05
17:30140886 G C 0.095497 -2.1553e-06
17:30147974 C T 0.053071 4.6554e-05
17:30150425 G A 1.552430 -5.7776e-05
17:30155820 C A 0.175865 6.5480e-05
17:30158073 A G 1.514877 -1.3702e-04
17:30168507 A C 0.282147 -7.7758e-05
17:30170379 G A 1.435466 -1.3981e-04
17:30173336 C T 1.916523 4.2025e-05
17:30180885 T C 0.081394 -5.2886e-06
17:30183388 T C 0.069027 8.2549e-06
17:30185221 T C 0.064782 5.2386e-06
17:30186612 T C 1.704351 -3.1124e-05
17:30189950 T C 0.030510 5.7084e-06
17:30191954 C G 1.752099 -2.0040e-05
17:30196860 T C 0.254632 -4.9937e-06
17:30208636 C T 0.045376 3.8718e-05
17:30212931 G C 0.176718 6.0695e-05
17:30218317 T C 1.577783 -1.4893e-05
17:30219500 G C 0.309852 -1.0647e-05
17:30220855 C T 0.032419 5.2060e-05
17:30222002 C T 0.945121 -2.2807e-05
17:30223985 C G 0.044269 -2.1776e-05
17:30234431 T C 0.156302 5.6070e-05
17:30234518 C T 0.079787 -8.1403e-06
17:30242803 G A 0.317074 3.0016e-06
17:30243169 A G 0.142304 -1.4293e-05
17:30244839 C T 0.282572 6.4722e-06
17:30259185 C T 0.026534 4.2982e-05
17:30300060 C T 0.028102 -2.5050e-05
17:30311397 T C 0.112241 7.3463e-05
17:30315147 G A 0.280069 2.1336e-06
17:30331208 C T 0.028384 1.6214e-04
17:30343282 A G 0.275960 -6.7224e-06
17:30345584 A G 0.059881 6.7263e-06
17:30348206 T C 0.040066 -5.9514e-05
17:30350798 C T 0.089106 -5.5461e-05
17:30428639 T C 0.247372 -1.0462e-05
17:30432437 A C 0.076041 -8.7882e-05
17:30439530 T C 0.037264 -8.6901e-05
17:30450003 A G 0.331076 -2.6708e-05
17:30485868 A G 0.062783 6.4129e-05
17:30488011 G A 0.348717 -2.7196e-06
17:30509618 T C 0.027261 -8.7596e-06
17:30520958 T C 0.065022 2.4568e-05
17:30522541 T C 0.049975 -2.5478e-05
17:30528454 C G 0.065343 1.2598e-05
17:30533098 A G 0.050020 -4.2903e-05
17:30535856 A G 0.099177 2.1835e-05
17:30537149 C T 0.038699 -3.4743e-05
17:30537236 C G 0.133108 -1.1193e-05
17:30549444 T C 0.105094 -1.9773e-05
17:30549791 G A 1.961402 1.7073e-05
17:30569359 T C 0.499606 1.0121e-05
17:30569936 A G 1.045804 -8.0306e-06
17:30571025 G A 0.116970 -2.3632e-05
17:30576256 A G 0.225015 -1.0648e-05
17:30580272 A G 0.628959 9.3970e-06
17:30581859 T G 0.088603 -7.9393e-05
17:30583832 T C 0.255278 -8.4187e-06
17:30588264 T C 0.880663 -1.1023e-04
17:30592205 T G 0.871108 -1.3666e-04
17:30596472 T C 0.054344 1.0639e-04
17:30601345 C T 0.553031 -3.2224e-05
17:30604737 A G 0.345744 -7.0986e-05
17:30605442 T C 0.491650 -1.1569e-05
17:30606566 A G 0.896178 -1.1614e-04
17:30611885 G A 0.425956 -1.0701e-04
17:30615244 C A 0.675529 -5.4877e-05
17:30616206 T C 0.273916 -1.0333e-05
17:30616893 C T 0.357039 -2.7315e-07
17:30625205 A G 0.300596 -1.3226e-05
17:30625731 G A 0.911388 -7.0769e-05
17:30629019 A G 0.075863 -8.6605e-06
17:30630034 G A 0.076145 1.9664e-04
17:30635002 C T 1.232393 -2.6416e-04
17:30637986 A G 0.031445 -1.0128e-04
17:30643361 G A 1.568013 -1.1704e-05
17:30645505 C A 0.053639 1.6612e-05
17:30659006 A T 1.530395 3.8116e-06
17:30673178 A G 0.046794 8.7432e-05
17:30680345 G T 0.027852 4.8491e-05
17:30682061 C T 0.048475 1.0673e-05
17:30696292 T C 1.243207 -1.2577e-04
17:30702319 A G 0.264256 -6.4684e-05
17:30705321 A G 0.122436 -2.6353e-05
17:30731260 A C 0.129441 4.2098e-06
17:30746382 A G 0.276045 -6.3672e-05
17:30749457 C T 0.180704 1.9525e-05
17:30763794 G A 1.249426 -1.4421e-04
17:30765464 G A 0.264201 -6.9822e-05
17:30811507 C G 0.254084 -6.2938e-05
17:30812667 G A 0.063669 -5.8559e-05
17:30816798 T C 0.075126 -1.0720e-05
17:30817450 T C 0.886223 -2.0451e-04
17:30821161 T G 0.050075 -4.3937e-05
17:30823007 A G 0.373054 -9.8037e-07
17:30824081 A G 1.339006 -8.7964e-05
17:30829882 T C 0.110307 -7.3356e-06
17:30834617 C T 0.950145 -2.6702e-04
17:30835770 T C 1.405291 -7.1430e-06
17:30843610 A G 0.914757 -1.7223e-04
17:30844594 G A 0.963193 -5.3886e-04
17:30845428 C A 0.073373 3.2325e-05
17:30846985 T C 0.086499 2.4057e-05
17:30848023 C T 1.119106 -1.9919e-05
17:30848513 A G 1.339415 2.8047e-05
17:30850398 A G 0.766699 3.2511e-05
17:30852148 A G 1.340369 -5.6841e-05
17:30853613 G A 0.209416 2.1436e-05
17:30858399 A G 0.104088 -7.6388e-05
17:30858969 G A 0.298148 5.5606e-05
17:30861761 T G 0.048703 -1.1740e-04
17:30861865 A G 1.178292 -1.0832e-05
17:30862215 T C 0.634502 1.0993e-05
17:30865166 G A 0.106117 -4.0737e-05
17:30866889 C T 0.195995 1.8864e-05
17:30871576 G T 0.023506 -4.4530e-05
17:30871996 G A 0.160165 2.3940e-05
17:30873653 T C 0.197137 1.4273e-05
17:30873862 C T 0.983606 -8.0110e-06
17:30876400 T C 0.036930 7.5449e-05
17:30877658 T C 1.207832 -1.6513e-05
17:30885738 A G 0.059962 1.1403e-04
17:30886247 C T 0.038164 1.0696e-05
17:30890092 T C 0.070280 1.0231e-04
17:30890773 T C 0.361772 2.4624e-05
17:30890849 C T 0.109271 -3.4293e-05
17:30891392 G A 0.371927 2.8544e-05
17:30892354 T C 0.822977 -7.7119e-06
17:30893571 A G 0.953485 1.0697e-05
17:30894790 G A 0.457989 -3.0873e-05
17:30894886 G A 1.059160 -1.2620e-05
17:30895363 G A 1.114325 -5.4159e-07
17:30896455 T C 0.787916 -9.0782e-06
17:30896910 G A 1.032750 -1.6312e-05
17:30897864 C T 0.037284 2.4271e-05
17:30898255 A G 0.637485 2.5727e-05
17:30898292 C T 0.134111 1.7022e-05
17:30898898 C T 0.054373 5.8890e-05
17:30899045 G A 0.290741 -1.2830e-04
17:30899334 G A 1.068583 1.0008e-06
17:30902216 G A 0.037196 -5.3595e-05
17:30905082 C T 0.080384 -1.2978e-06
17:30906715 T C 0.197855 8.7701e-05
17:30922541 T G 0.040948 -2.2606e-05
17:30928890 G A 1.030559 5.9098e-05
17:30931926 G A 0.352943 4.5071e-05
17:30933360 G A 0.040819 -9.9004e-05
17:30936198 C G 0.674987 1.5943e-05
17:30937416 G A 0.076337 1.3107e-04
17:30942538 A G 0.035820 3.6888e-05
17:30945102 T C 0.021821 2.2929e-05
17:30948306 G T 0.121404 8.9459e-05
17:30950365 T C 0.639462 1.1636e-04
17:30955629 G A 1.968997 5.1643e-05
17:30958320 C T 0.596540 5.0599e-05
17:30958381 T G 0.029546 -1.6687e-05
17:30960298 G A 1.028894 2.1032e-04
17:30962831 A G 0.061582 5.9464e-05
17:30965185 A C 0.349707 4.7297e-05
17:30982980 A G 0.084893 -2.3969e-07
17:30994394 A G 0.053870 -4.3523e-06
17:30996048 A C 1.394073 -2.6294e-05
17:31013123 G T 0.049102 -2.0909e-05
17:31013544 T C 0.092611 -1.0012e-04
17:31015687 T C 0.024528 3.7452e-05
17:31037626 C G 0.104705 5.8606e-05
17:31045883 T C 0.879151 -1.0982e-05
17:31052604 C A 0.036862 2.1383e-05
17:31075754 C G 0.197501 6.5046e-06
17:31113260 A G 1.262854 4.1333e-06
17:31117116 A G 0.046836 2.5409e-06
17:31124743 C T 0.314215 -2.1231e-05
17:31128912 A G 0.066768 3.9393e-06
17:31132529 C T 0.375378 9.9343e-06
17:31137386 C T 0.072257 -4.8638e-07
17:31175581 G A 0.843428 -5.0858e-06
17:31188734 T C 0.892335 -4.1972e-06
17:31190759 A G 0.071351 -2.1538e-05
17:31195475 C T 0.104182 7.1807e-05
17:31201070 C T 0.046502 1.2121e-05
17:31222433 G A 0.730275 -6.0470e-06
17:31233088 C T 0.262325 -2.1254e-04
17:31235121 A G 0.160061 -3.2928e-05
17:31235667 C G 0.110813 1.1525e-04
17:31237767 A C 0.073481 -8.8186e-05
17:31238031 A G 0.026297 3.9629e-05
17:31251802 C A 1.671971 -1.6972e-04
17:31258686 C G 0.136497 -3.4514e-05
17:31261382 A G 0.201308 2.5631e-05
17:31267529 C A 0.063013 -2.5826e-05
17:31275005 G C 0.083091 -1.6139e-05
17:31275580 A G 0.248323 -1.0368e-04
17:31283408 C A 1.584638 -3.2108e-06
17:31283590 T C 0.263506 -7.2694e-05
17:31291631 T C 0.714065 2.7691e-05
17:31302215 C T 0.201276 2.9747e-05
17:31310952 C T 0.303176 -1.8584e-05
17:31312527 G A 1.006446 3.2059e-05
17:31318547 C T 0.325783 5.5334e-05
17:31319160 C T 0.838540 -3.8148e-05
17:31319575 C T 1.028949 6.3815e-05
17:31319764 G A 1.281468 3.5589e-05
17:31320417 A G 0.191045 -1.1601e-05
17:31320517 C G 0.403921 7.2910e-05
17:31320658 G A 0.838134 1.4470e-04
17:31320695 T C 0.021523 -1.9817e-05
17:31321088 C A 0.223993 -1.5821e-05
17:31321391 G A 1.323274 9.1106e-06
17:31322254 G A 0.413061 5.2897e-05
17:31322427 A G 0.030835 -1.9355e-05
17:31322631 A G 0.039377 -6.4124e-05
17:31324673 A G 0.290709 -2.2873e-04
17:31330842 C T 0.209085 -8.4401e-05
17:31333628 A G 0.089349 1.3389e-04
17:31336638 A G 0.272335 -3.5413e-05
17:31337392 T C 0.031445 -4.7911e-05
17:31338574 T C 0.059014 -5.5042e-05
17:31339642 T G 0.151719 -9.7715e-05
17:31340682 T C 0.724536 -1.2748e-05
17:31342413 A G 0.291780 1.6720e-05
17:31362864 C T 0.306087 -1.8896e-05
17:31363767 G A 0.411587 -3.0205e-05
17:31375354 T C 0.457800 -8.9620e-06
17:31376455 G A 1.743427 3.2196e-06
17:31377543 A G 0.398358 6.4873e-06
17:31380311 T C 0.861987 9.1939e-05
17:31384111 A G 1.323942 6.7378e-05
17:31391990 T C 0.104276 -1.2600e-04
17:31392912 A G 0.076720 -3.4741e-04
17:31394429 C T 0.417550 -1.2301e-04
17:31402438 C T 0.196498 2.1947e-05
17:31420382 A G 0.395154 -9.0902e-06
17:31421901 T G 0.100151 -1.9425e-05
17:31425568 A G 0.036989 -1.1600e-04
17:31430646 C T 0.156474 2.5883e-05
17:31432056 A C 0.415193 2.1790e-05
17:31441187 C T 0.407754 1.7695e-05
17:31443047 C T 0.585696 -8.0052e-05
17:31444517 T C 0.084237 4.5448e-05
17:31447149 T C 0.679940 -8.7504e-06
17:31451386 T C 1.680537 -7.3046e-06
17:31454858 T C 0.026362 -1.2959e-05
17:31456001 A C 0.300852 4.9443e-06
17:31457391 T G 0.446671 6.7479e-05
17:31459920 C T 1.212165 -1.4284e-04
17:31460899 T C 0.428631 -1.4413e-04
17:31466067 T G 0.036145 -2.5532e-05
17:31469805 T G 0.086788 8.6439e-07
17:31474432 G T 0.023730 -9.7443e-05
17:31475096 T C 0.040815 -3.4601e-05
17:31485880 A G 0.039842 -8.1907e-05
17:31486464 C T 0.035275 5.6001e-06
17:31488910 G A 0.175069 1.5598e-05
17:31488998 G T 0.471338 -4.3939e-05
17:31489722 G C 0.040575 -2.8892e-06
17:31490555 A G 0.273724 -7.8951e-05
17:31490728 C T 0.391269 3.8625e-05
17:31491099 A C 0.038560 -6.6360e-05
17:31491507 G A 0.659037 -2.9787e-05
17:31495076 C T 1.223097 2.2369e-04
17:31495586 G A 0.232730 -2.8692e-06
17:31497097 T C 0.034087 5.1333e-05
17:31497368 C A 0.048436 -5.5873e-05
17:31501913 C T 1.339376 3.0724e-05
17:31509858 A G 1.169886 1.3389e-05
17:31511876 A G 0.124069 -9.0188e-05
17:31521611 A G 0.159542 -4.8396e-05
17:31523167 G A 0.237712 -5.2811e-05
17:31529186 T G 0.203723 -8.3406e-05
17:31529232 A G 0.035113 6.4485e-05
17:31531617 T C 1.399182 -2.7532e-06
17:31536400 T C 0.079829 -3.5175e-05
17:31536813 G A 0.656424 -6.1749e-05
17:31543286 A G 1.496175 5.4719e-05
17:31545439 G T 0.043399 -1.6668e-05
17:31546731 C G 0.041542 -3.8012e-05
17:31552697 G A 0.305889 -6.9155e-05
17:31556958 A G 1.521086 5.5763e-05
17:31563184 G A 0.476337 6.0029e-05
17:31567750 G A 0.222331 -1.1702e-04
17:31568862 T C 0.049517 1.5255e-05
17:31571697 G A 0.050725 -2.0699e-05
17:31578760 C T 0.128973 1.1011e-04
17:31581420 C T 0.969285 -6.8663e-06
17:31585968 A G 0.043788 -5.8194e-05
17:31590048 C T 0.103212 2.8266e-05
17:31592879 G T 0.426969 2.0380e-05
17:31601046 C T 0.663156 3.9562e-05
17:31613494 G A 0.909908 -4.5289e-05
17:31632119 C G 0.042662 -7.1892e-05
17:31633603 A G 0.065340 -4.2713e-06
17:31637545 A G 0.058144 -7.4374e-05
17:31638579 C T 0.303494 -9.2783e-05
17:31644710 T G 0.021983 -1.0635e-04
17:31652161 T A 0.020494 1.0626e-05
17:31654050 G A 0.029715 -2.0918e-05
17:31659507 G A 1.619322 -9.2140e-05
17:31668591 T C 0.206956 5.1353e-05
17:31671306 T C 0.068674 -2.3600e-05
17:31672360 A G 0.445054 -4.5106e-05
17:31676083 C T 0.588224 2.2854e-05
17:31678691 A G 0.259611 -8.1949e-05
17:31679142 T C 0.026209 1.1175e-05
17:31682988 A G 0.708746 -1.2753e-05
17:31684663 G T 0.309310 5.1042e-06
17:31686823 T G 1.969698 2.5446e-06
17:31688689 A T 0.060449 -2.7029e-05
17:31691091 A G 0.084399 -3.0745e-05
17:31691157 C T 0.062283 7.6405e-05
17:31691901 T C 0.336484 -1.5427e-05
17:31692448 A G 0.030319 2.6373e-06
17:31693847 C T 1.646239 -1.3935e-04
17:31694753 G A 0.055275 2.2104e-05
17:31695774 T C 0.117493 1.6105e-05
17:31697058 G T 0.044515 8.0464e-05
17:31699022 C T 1.954589 -9.1612e-06
17:31702697 C A 0.197511 1.7056e-05
17:31703706 G A 0.542790 -1.4327e-05
17:31704077 A G 0.070608 -6.8747e-06
17:31706825 A G 0.841510 -2.3925e-05
17:31708160 T G 0.044418 -6.8653e-06
17:31708639 T C 0.033678 -2.9266e-05
17:31727111 A C 0.037255 8.6615e-05
17:31727270 T C 0.088963 -1.6446e-05
17:31727854 T C 0.097759 -3.0396e-05
17:31728365 T C 0.063750 8.9105e-05
17:31735087 A G 0.060173 5.0395e-05
17:31737421 C T 1.088213 -2.2693e-07
17:31738880 A G 0.365442 2.9090e-04
17:31740698 G A 0.270615 2.6347e-05
17:31741556 T G 0.035758 -3.2204e-05
17:31742326 A C 0.718392 -1.2794e-04
17:31746410 C T 0.282212 -8.6253e-05
17:31747117 T C 0.068515 -1.1852e-04
17:31749596 G T 0.986981 3.0003e-05
17:31750384 T C 0.660332 1.6830e-04
17:31750928 G A 0.069800 3.2539e-05
17:31753539 T C 0.841312 -3.8146e-05
17:31761562 C A 0.028543 -1.0064e-04
17:31762385 C A 0.490199 1.1519e-05
17:31764917 C T 0.187900 -2.4322e-05
17:31765616 C A 0.197300 -3.0821e-04
17:31765706 C T 0.726039 2.9362e-05
17:31771204 G A 0.047787 4.2272e-05
17:31773453 G A 1.569337 -1.0233e-05
17:31780550 G A 0.020101 -6.6588e-05
17:31787706 G A 0.484487 1.2729e-05
17:31788443 T C 1.600503 4.6340e-04
17:31789102 C T 0.475139 1.8441e-04
17:31790674 A C 0.056632 8.4029e-05
17:31795493 T C 0.032782 -1.8194e-05
17:31798082 C A 0.033162 -2.3412e-06
17:31802557 T G 0.062614 8.5872e-05
17:31804400 G A 0.209370 -8.9393e-07
17:31809299 G A 0.552252 1.1226e-05
17:31815117 T G 0.121200 4.5210e-05
17:31816042 T C 0.337591 -1.0393e-06
17:31817061 C G 0.346546 -7.3652e-06
17:31819130 G A 0.131917 3.9347e-06
17:31819146 A G 0.023175 4.4590e-05
17:31819214 C T 0.478950 5.0717e-05
17:31819598 A G 0.649245 -2.1577e-05
17:31820053 C T 0.115948 -7.5172e-06
17:31820235 A G 0.132440 -4.2314e-05
17:31825116 G A 0.203191 2.7039e-05
17:31825761 C T 0.826936 -1.1915e-05
17:31827478 C A 0.153112 3.3101e-05
17:31828113 G A 0.078141 -6.4718e-06
17:31829166 A G 0.925822 1.0449e-05
17:31832845 A G 0.881825 -5.4965e-06
17:31833531 C T 0.483737 -4.4240e-05
17:31833747 T C 0.110693 7.7357e-06
17:31834428 A C 1.954926 -3.3953e-05
17:31839233 T C 0.419001 2.9434e-05
17:31842103 G A 1.000305 -3.1984e-05
17:31851717 T C 0.334322 -6.7670e-05
17:31853274 T C 0.038615 -4.1242e-05
17:31858155 A C 0.053733 8.1522e-05
17:31858869 G A 1.379587 -1.5727e-05
17:31871892 C T 0.027878 -3.2856e-05
17:31875859 T C 0.981872 -3.4481e-05
17:31878770 T C 0.026784 -1.9642e-05
17:31880675 A C 0.108213 -1.7418e-05
17:31881490 T G 0.118778 -2.7626e-05
17:31895448 G A 0.126539 2.5432e-04
17:31896657 T C 0.028696 1.9834e-05
17:31897113 C T 0.039657 -6.6418e-05
17:31898385 T C 0.479203 1.8468e-05
17:31905978 A G 0.038190 3.2346e-05
17:31907441 A G 0.065769 1.7643e-05
17:31920587 A G 0.104533 1.0116e-05
17:31920949 A G 0.338607 -4.8793e-06
17:31924809 A G 0.338743 -8.2520e-05
17:31939424 G A 1.428118 1.5978e-05
17:31942607 T C 1.001032 -3.0339e-05
17:31944898 A G 0.820718 -3.2572e-05
17:31945366 T C 0.194476 -1.0291e-05
17:31950621 A C 0.069037 1.3592e-05
17:31950781 T C 0.030367 -1.4363e-05
17:31957186 G A 0.618978 -2.1913e-05
17:31961260 T C 0.213447 -3.5344e-05
17:31967460 T C 0.288706 -3.7073e-05
17:31967697 T G 0.276165 3.7534e-05
17:31970039 C G 1.477522 1.1264e-05
17:31979184 C A 0.130411 1.4798e-05
17:31981221 T C 0.083312 1.9847e-05
17:31981832 A G 0.034648 -5.4136e-06
17:31983895 G A 1.600983 1.4213e-04
17:31987790 A G 0.551304 -3.5240e-05
17:31988250 A G 0.082293 -1.2684e-05
17:31988557 A C 0.134657 -7.0760e-05
17:31989230 T C 1.183047 2.4779e-04
17:31990878 T C 0.084435 7.6058e-05
17:31991192 C T 0.458615 -8.7101e-05
17:31993787 A G 0.115351 -4.1301e-06
17:31995900 C T 0.128769 9.4893e-06
17:31996640 T C 0.039572 -1.6365e-05
17:31997286 T C 0.033668 2.3348e-05
17:31999703 C T 0.238806 5.9866e-05
17:32001213 A G 0.054392 1.5193e-05
17:32004852 G A 0.313644 -7.2919e-05
17:32006851 T G 0.051653 5.1911e-05
17:32009432 C T 0.030702 -3.5669e-06
17:32010964 A G 0.349003 1.6774e-07
17:32011058 G T 0.106091 -2.9919e-05
17:32011978 A G 0.673020 2.0098e-05
17:32012187 G A 0.961278 1.7484e-05
17:32014447 A C 0.021260 -1.9186e-05
17:32016424 G C 0.062981 -4.5709e-04
17:32023100 T G 0.129788 3.7908e-05
17:32026528 A G 0.315581 2.0441e-05
17:32027896 G A 0.551272 7.0341e-06
17:32037438 G A 0.234200 -1.2561e-05
17:32039262 T G 0.934118 -3.1434e-06
17:32043307 A G 0.197085 -8.6625e-05
17:32044278 C A 0.248673 -4.8259e-05
17:32051956 G T 0.023035 7.2315e-05
17:32054930 T C 0.189565 -1.2242e-05
17:32055605 A G 1.038316 -1.0835e-04
17:32057393 T C 0.052192 -1.1661e-06
17:32058317 C A 0.217323 2.7335e-04
17:32064306 G A 0.045622 3.9598e-05
17:32065023 C A 0.317772 1.5547e-04
17:32070003 G A 0.187893 -4.0677e-05
17:32070419 T C 0.966689 -7.3885e-05
17:32073639 T C 0.026846 -5.0748e-05
17:32074165 C T 0.057365 -8.2015e-05
17:32074928 G A 1.366867 -1.2256e-04
17:32077629 T C 0.031890 5.4298e-05
17:32081343 G A 1.471854 -2.2231e-04
17:32082580 G A 0.983229 -2.0151e-04
17:32087810 G A 0.131232 4.8487e-05
17:32096101 T C 0.923663 -1.0878e-04
17:32097347 G C 1.162674 -4.8558e-05
17:32102083 G A 0.152096 1.1137e-04
17:32106168 T G 0.129681 -3.5132e-05
17:32108323 A G 0.097252 -9.2215e-06
17:32111258 A G 0.025414 1.1989e-04
17:32111368 A G 0.037933 1.1887e-06
17:32111735 T C 1.292436 -6.8661e-05
17:32113016 C T 0.082614 -1.5473e-05
17:32118084 T G 0.047609 -1.0997e-04
17:32122438 T C 0.112540 1.7290e-04
17:32123716 C T 0.025645 -2.9662e-05
17:32127434 T C 0.073818 1.0589e-03
17:32132307 C T 1.949694 1.3678e-05
17:32136960 C T 0.233318 6.9673e-05
17:32139404 C T 1.004255 -7.8458e-05
17:32148680 T G 0.107652 -2.5526e-05
17:32151614 C T 0.121015 -4.3648e-05
17:32155530 T G 1.648722 -2.0828e-05
17:32158365 T C 0.057826 3.5248e-05
17:32158448 A G 0.039962 -2.0153e-05
17:32160611 G A 0.555355 -2.2272e-05
17:32161502 A C 1.370730 7.1020e-05
17:32162085 C T 0.054558 1.2875e-04
17:32162363 A G 0.129483 -7.5253e-06
17:32164169 C T 1.645798 -2.2670e-05
17:32166145 C T 0.133738 -1.0882e-04
17:32167842 G A 0.033051 1.3166e-04
17:32172927 C T 0.408549 8.1089e-05
17:32173887 G A 1.409828 1.5213e-06
17:32175997 G C 0.021088 3.7396e-05
17:32176646 C T 0.507188 -1.9091e-05
17:32177712 T G 0.191084 1.1854e-04
17:32181202 C T 0.421513 -5.5537e-05
17:32182817 C T 0.470511 6.6551e-05
17:32183092 G A 1.442513 2.3479e-05
17:32183128 C T 0.094980 -9.2203e-05
17:32183294 C T 0.059280 -1.0432e-05
17:32183805 A G 0.633506 4.8325e-05
17:32184643 T C 0.058781 6.1465e-05
17:32189287 T C 0.072163 1.1620e-04
17:32194347 C A 0.627926 -1.0357e-05
17:32194656 A G 0.557354 -6.1207e-05
17:32201611 G A 0.522959 8.1291e-05
17:32211944 G A 1.702355 8.2260e-07
17:32218761 T G 0.298703 8.7951e-06
17:32219236 C T 0.197410 -2.9426e-05
17:32231746 T C 0.043561 -1.0745e-04
17:32231810 T C 0.052782 3.9423e-05
17:32238030 A G 0.053464 3.3387e-05
17:32240606 G T 1.861254 -3.7770e-05
17:32243356 T C 0.068605 -4.7863e-05
17:32243549 G A 0.942213 -1.5855e-04
17:32244116 A G 0.220107 -2.3111e-05
17:32251642 A G 0.061416 -9.3199e-06
17:32256159 T C 0.649718 -8.0084e-06
17:32258877 T C 0.227368 -1.8975e-04
17:32261351 A C 0.082283 1.0341e-04
17:32263850 G A 0.071176 -1.3290e-04
17:32268193 A G 0.056804 7.4516e-05
17:32268937 T C 0.050556 -2.5422e-06
17:32269804 A C 0.570905 1.4136e-05
17:32271376 C G 0.045882 -6.8227e-06
17:32272233 G A 1.730499 1.9354e-05
17:32274480 G A 0.043198 3.5000e-05
17:32277516 T C 0.052623 -1.1161e-05
17:32287449 A G 0.720583 -1.4890e-04
17:32287894 A G 0.081361 -1.3535e-06
17:32290064 T C 0.033983 -9.2231e-05
17:32292227 T C 0.094315 2.2055e-04
17:32295633 T C 0.604567 -6.3892e-05
17:32296508 G A 0.385787 2.8798e-05
17:32297222 C T 0.528282 1.0461e-04
17:32297374 C T 0.059349 2.3533e-05
17:32297606 C A 0.571966 -1.2264e-05
17:32297751 T G 0.283004 -2.6655e-05
17:32297947 A G 0.080540 -3.2067e-05
17:32298115 G A 1.125591 -2.9482e-05
17:32299940 G A 0.144085 6.4886e-05
17:32300379 T C 1.940080 -4.3778e-05
17:32302600 A G 0.261150 -2.6643e-05
17:32304300 A G 1.567903 -2.3239e-05
17:32305520 G A 0.098716 5.0168e-05
17:32306423 T C 0.045135 3.7965e-05
17:32310953 A G 0.039605 1.6768e-07
17:32312428 A G 0.105273 -1.8103e-05
17:32313998 C T 1.242724 -3.0567e-05
17:32315813 T C 0.076058 -5.7210e-05
17:32318658 C G 0.054337 -7.0897e-05
17:32321100 C T 0.318882 2.8021e-05
17:32321174 A G 0.045080 9.3919e-05
17:32321863 T C 0.042597 -2.5053e-05
17:32321992 C T 0.078778 1.7459e-04
17:32328662 A G 0.045337 2.4618e-05
17:32330177 T C 0.243194 1.8071e-06
17:32335847 T G 0.063467 2.2278e-05
17:32338395 A G 0.786757 -1.9318e-05
17:32338647 A G 0.048479 -7.9238e-05
17:32338784 T C 0.208468 6.4763e-06
17:32338871 C G 1.578487 7.0206e-05
17:32339662 T C 1.068836 -3.4221e-06
17:32342235 T G 1.074883 1.2981e-05
17:32342410 A G 0.042243 -9.7511e-07
17:32343860 A C 1.585631 -3.2756e-05
17:32344765 G A 0.025612 -5.3006e-05
17:32355932 T C 0.031753 3.7993e-05
17:32356968 A G 0.248001 1.2032e-04
17:32365183 A G 0.161015 -2.4869e-05
17:32371030 C T 0.029332 1.2140e-05
17:32372493 C A 0.733641 2.4037e-05
17:32392629 A G 0.021873 7.8513e-08
17:32393306 T C 0.025005 -2.3552e-05
17:32397035 C T 0.205112 1.1801e-05
17:32400784 T C 1.793151 -2.5637e-06
17:32401014 C T 0.027738 -7.3561e-05
17:32406886 A G 0.084789 -5.3501e-06
17:32417721 C T 0.280245 -3.8139e-05
17:32418481 T C 0.023665 -1.6367e-05
17:32424019 C A 1.310369 1.0292e-05
17:32435052 A C 1.794252 -1.5924e-06
17:32445331 G T 1.975816 1.2745e-05
17:32454213 G T 0.440819 -1.9920e-06
17:32454244 C T 0.030783 2.8435e-05
17:32455562 T C 0.068654 -3.1708e-05
17:32459843 G T 1.064590 -1.5159e-05
17:32461732 A G 0.026359 -3.1244e-05
17:32464154 C A 0.242097 8.2911e-05
17:32466867 T C 1.495337 -5.7258e-06
17:32474149 A G 0.226037 -2.4511e-04
17:32474236 C A 0.243071 6.3620e-05
17:32474613 A C 0.821925 -8.1084e-05
17:32481833 C T 0.041740 -4.1029e-05
17:32483237 G A 0.389140 2.7689e-05
17:32483270 G C 0.385326 2.8173e-05
17:32487334 G A 0.515341 -2.6477e-05
17:32487493 G A 0.046755 4.9272e-05
17:32487512 T C 0.020860 -5.2103e-05
17:32491138 A G 0.506879 -3.9564e-05
17:32492249 T G 0.049641 3.1542e-05
17:32496436 C T 0.305162 1.7541e-05
17:32499907 G T 0.445661 4.3221e-05
17:32501774 A G 0.195667 -7.2973e-05
17:32501900 A G 0.023317 -2.9422e-05
17:32502391 T C 0.188367 -2.1224e-05
17:32504633 T C 0.082617 -2.2072e-06
17:32505561 A G 0.476239 8.5591e-05
17:32506449 G T 0.066327 4.3288e-05
17:32506658 C T 0.291533 -1.5684e-04
17:32509708 G A 0.654519 -7.3866e-05
17:32518496 T C 0.029407 6.1048e-05
17:32519710 T C 0.445428 -6.8705e-07
17:32521852 C T 0.152891 9.9495e-06
17:32522613 A G 0.838848 1.7848e-06
17:32523297 T C 0.040935 -1.1408e-06
17:32529710 T G 0.102475 9.2784e-05
17:32531029 C T 0.697502 -3.6208e-05
17:32534360 C T 1.631322 -1.7094e-05
17:32535921 C A 0.221471 -7.6664e-05
17:32557844 T C 0.112757 3.9998e-05
17:32571279 G A 0.165887 -1.0108e-05
17:32585861 C T 0.088190 -1.5881e-05
17:32593665 G A 0.549399 -1.5053e-05
17:32598942 C T 0.103897 4.2707e-06
17:32600928 T C 0.043246 -2.1487e-05
17:32602965 T C 1.605417 -4.2720e-05
17:32610534 T G 0.079394 -1.3118e-04
17:32613418 A G 0.163028 -1.5348e-05
17:32617674 A G 0.076499 2.2997e-05
17:32629251 C T 0.025839 1.3087e-05
17:32632378 A G 0.062260 2.4260e-05
17:32632637 A C 0.112297 -3.7596e-05
17:32639550 T C 0.053675 2.6014e-05
17:32645129 A G 0.029588 -5.1503e-05
17:32645949 T C 0.727889 1.0305e-06
17:32647357 T A 0.041688 -1.2070e-04
17:32669021 A C 0.309616 1.0510e-05
17:32675763 A G 0.357705 -4.7284e-05
17:32675796 A G 0.352031 -1.8495e-05
17:32678939 A G 0.038147 -6.5928e-05
17:32684991 A G 1.100735 -3.9336e-05
17:32686210 G T 1.894094 8.3042e-06
17:32686911 A G 0.042854 2.9806e-05
17:32688183 A C 1.305260 -6.9923e-05
17:32688713 A G 0.090732 1.3849e-05
17:32692036 T C 0.043590 -2.0411e-06
17:32693935 G A 0.092945 -3.5376e-05
17:32695460 T C 0.040520 2.3291e-05
17:32700797 G A 0.335679 -6.5609e-06
17:32700924 G A 0.868044 8.8320e-05
17:32702998 C T 0.202136 -2.0127e-05
17:32705994 G T 0.057099 7.0439e-05
17:32706178 A G 0.041354 6.0165e-05
17:32707967 A C 1.752472 2.7419e-06
17:32710728 G A 0.116068 1.2826e-05
17:32712152 A C 0.186222 -1.3137e-04
17:32716989 G A 0.364005 -8.2193e-06
17:32725717 G T 1.525192 -4.3785e-05
17:32727623 G C 0.090943 -3.5755e-05
17:32735141 C A 0.124429 -4.8288e-05
17:32735169 G A 1.828199 -1.3693e-05
17:32736356 G A 0.513991 6.5692e-06
17:32748060 A G 0.917623 3.9999e-05
17:32748418 A G 0.104458 3.7979e-06
17:32749694 T C 0.161382 -1.7007e-05
17:32752056 C T 0.266674 1.0474e-04
17:32753024 A G 0.060160 2.0814e-05
17:32754797 A T 0.145170 -8.0162e-05
17:32755205 C T 0.064821 -3.2375e-05
17:32756492 A G 0.064659 1.2302e-04
17:32757394 A G 0.719262 -1.2639e-05
17:32764752 C A 1.488333 2.6087e-05
17:32765964 T C 0.077129 3.1370e-05
17:32767554 T C 0.323092 -1.6735e-05
17:32773046 T C 0.089433 -7.4802e-05
17:32776132 T C 1.759805 1.2579e-04
17:32776775 C T 0.034311 -7.1531e-05
17:32778464 C T 0.129678 -8.0703e-05
17:32778659 T C 0.053805 1.2905e-05
17:32779063 A G 0.122761 2.0882e-05
17:32781524 A C 0.266713 8.5144e-05
17:32784346 C T 0.463256 -1.5341e-05
17:32786115 C T 0.428628 -1.3162e-05
17:32786927 G A 0.036466 8.7681e-06
17:32790339 T C 0.070335 1.2715e-04
17:32795100 G T 0.442747 2.9995e-05
17:32796666 C T 0.169435 -1.5365e-06
17:32802236 A G 1.019033 -7.2193e-07
17:32802970 C T 1.929856 -4.5305e-05
17:32810443 C A 0.847891 -3.3912e-06
17:32810473 T C 0.270803 -3.0843e-05
17:32812675 T C 0.045359 1.7150e-05
17:32816836 A G 0.050692 -1.2558e-05
17:32819688 A G 0.366105 -3.5141e-05
17:32821421 A G 0.044379 -3.5181e-05
17:32824736 C A 0.798647 5.6122e-06
17:32825653 T C 0.264022 8.9734e-05
17:32826737 C T 0.124484 2.3244e-05
17:32827291 A G 0.358503 -2.8382e-05
17:32827399 T C 0.226034 5.2342e-05
17:32827786 G C 0.742875 -3.5053e-05
17:32829138 A C 0.083529 4.2265e-05
17:32829484 C A 0.077866 -8.5917e-06
17:32831852 A G 0.168429 -2.0852e-05
17:32831885 C T 0.560356 -6.2437e-05
17:32833531 G A 1.502196 -4.5445e-05
17:32834523 A G 0.023713 -3.2371e-05
17:32835793 G A 0.285341 5.7213e-06
17:32835986 T C 0.043503 -2.3357e-05
17:32836365 C A 0.074165 -1.1637e-04
17:32837626 T C 0.041331 -7.8558e-05
17:32840267 G A 0.395891 -2.3016e-05
17:32842603 A G 1.874360 2.1984e-05
17:32843616 G T 1.644084 -5.1671e-05
17:32844543 A G 0.394051 2.2119e-05
17:32847778 C T 1.035259 1.7914e-05
17:32849827 C G 1.026605 -4.6653e-05
17:32854168 T C 0.050027 -5.1488e-05
17:32862366 C T 0.558140 -5.8974e-04
17:32862852 T G 0.211363 2.8703e-05
17:32864044 A T 0.032493 1.3076e-04
17:32866507 T G 0.044171 -1.2671e-04
17:32867572 C A 0.029728 -7.8175e-05
17:32869119 C T 0.024885 -6.3135e-05
17:32869621 A G 0.032065 -6.2620e-05
17:32870849 A G 1.642552 5.0373e-05
17:32886467 C A 0.583317 -6.0002e-05
17:32888978 C T 0.154219 2.1897e-05
17:32891054 A G 0.361158 -3.2052e-06
17:32893002 G A 0.617842 9.1089e-05
17:32894641 A G 0.772700 1.0268e-04
17:32903526 A G 0.689868 1.3537e-05
17:32904586 T C 1.702261 1.6007e-05
17:32906008 G C 0.148175 2.2459e-05
17:32907449 T C 0.045505 -3.2104e-05
17:32909859 C A 1.528772 2.3897e-05
17:32912470 A C 0.146150 -1.6798e-06
17:32912798 T C 0.036346 -8.8552e-05
17:32913130 C A 1.684120 4.6278e-05
17:32913371 T A 0.029572 -1.0075e-04
17:32913790 A C 0.225366 1.2457e-05
17:32914447 G A 0.270998 -7.7720e-06
17:32917274 T C 0.422905 -1.4487e-05
17:32918180 T C 1.112524 1.0611e-04
17:32919557 G C 0.938525 5.7180e-05
17:32920546 A G 1.565313 1.5953e-04
17:32921492 G A 0.023399 5.4518e-05
17:32921902 C T 0.466197 -1.1853e-05
17:32922993 T C 1.535046 8.1953e-05
17:32923810 G T 0.789211 2.3200e-04
17:32933043 T G 1.249592 9.1092e-05
17:32936539 A G 0.133313 4.1589e-07
17:32942495 A G 0.061208 8.6827e-05
17:32943378 T C 0.116896 6.6587e-05
17:32946110 C T 0.129090 -1.7480e-05
17:32947489 A G 1.207972 1.8880e-04
17:32949698 T C 1.828679 5.1353e-05
17:32950262 A G 0.095237 2.0208e-04
17:32955463 A G 0.299440 1.1159e-05
17:32957114 A G 0.063276 -4.7026e-05
17:32957436 C T 0.137798 1.4117e-04
17:32962050 T C 0.063656 -5.3213e-05
17:32962064 A C 0.066583 7.8869e-05
17:32962760 A C 0.478878 3.4067e-04
17:32963837 C T 1.309190 1.3710e-04
17:32968409 A G 0.354566 2.3471e-05
17:32969075 A G 0.204291 4.1352e-05
17:32970223 A G 0.244064 1.3924e-04
17:32971434 T C 0.386835 5.9552e-05
17:32971541 T C 0.845713 2.6175e-05
17:32972001 C T 0.140872 -3.1411e-06
17:32973008 C A 0.816667 1.4619e-05
17:32973141 C T 0.582635 -1.1125e-06
17:32975100 T C 0.171817 3.5272e-05
17:32979788 A G 0.021568 -5.5274e-05
17:32979827 A G 0.083172 -2.7465e-05
17:32980342 A C 0.828485 1.6068e-05
17:32983157 A G 0.510622 -2.4816e-05
17:32983531 A G 0.167549 -2.2045e-05
17:32984805 G A 0.251776 1.5152e-05
17:32988923 T C 0.068089 3.9140e-06
17:32989538 C A 0.456379 4.9343e-05
17:32989953 A G 0.562729 -8.5360e-07
17:32992519 T C 0.101800 -2.6933e-05
17:32995542 A G 0.043814 3.6996e-05
17:32995652 A G 0.354754 -4.7201e-06
17:32995915 C T 0.075428 1.6579e-05
17:32997871 T C 0.029627 3.2205e-05
17:33000348 C T 1.623230 -2.0601e-05
17:33008781 C A 0.023240 -6.8741e-05
17:33009979 A C 0.106032 2.3974e-04
17:33010157 T C 0.449047 -8.4041e-05
17:33011780 G A 0.860387 -2.1787e-05
17:33014241 T G 0.022616 -2.2974e-05
17:33024201 C T 1.828504 6.4748e-05
17:33026691 T C 0.662711 4.0792e-05
17:33028104 A G 0.477307 -1.3178e-05
17:33031637 G A 0.021120 -2.0343e-04
17:33034347 C T 0.240043 1.1645e-04
17:33036965 T C 0.167617 2.7536e-04
17:33043542 T C 0.046852 -3.8157e-05
17:33048609 T C 0.128467 -2.1295e-05
17:33051477 A G 0.436197 -1.0634e-05
17:33051528 C G 0.041299 8.2444e-05
17:33055555 G A 1.748922 3.4946e-05
17:33066377 T C 1.010802 7.5758e-05
17:33067586 G A 1.470907 -3.2856e-06
17:33081016 A G 0.451633 -9.4666e-05
17:33084281 A G 0.065587 -5.9129e-05
17:33096928 A G 0.162904 -9.2838e-05
17:33099818 T C 0.037287 1.3281e-05
17:33103536 A G 0.040952 -7.9117e-05
17:33105512 T C 0.035324 -5.1949e-06
17:33107590 G A 0.020951 -7.6471e-05
17:33114483 C T 1.407459 -1.0351e-05
17:33131535 A G 0.584119 4.9200e-05
17:33140642 T C 0.028443 2.3031e-05
17:33143026 T C 0.039683 -4.1200e-06
17:33147544 A G 0.176861 -2.0661e-07
17:33152587 A C 0.233740 -9.8751e-06
17:33161067 T C 0.523913 -6.2343e-05
17:33165296 T C 0.029997 1.7513e-05
17:33165891 C T 0.036447 -5.7343e-05
17:33173469 T G 0.168815 2.2867e-06
17:33174320 G A 0.029802 -7.3585e-05
17:33186925 G A 0.746478 -1.9375e-05
17:33199865 C G 0.198361 -3.3006e-05
17:33211013 A C 0.211587 4.5384e-05
17:33215113 A C 0.029325 -6.4872e-05
17:33236989 A C 0.052818 2.4123e-05
17:33237518 G A 0.041588 -1.9539e-05
17:33240951 C T 0.047924 1.2266e-04
17:33252341 A G 0.328051 -1.1526e-05
17:33283680 C T 0.643779 5.6752e-06
17:33286664 G A 0.427242 -1.6695e-05
17:33288363 T C 1.161765 -3.3232e-05
17:33288882 G T 1.961791 4.3938e-05
17:33289046 C G 0.192200 4.7447e-06
17:33292671 G A 0.065593 8.3367e-05
17:33294449 G A 0.094078 -1.0697e-05
17:33304429 G A 0.048628 -3.3695e-06
17:33320143 G T 0.120771 -4.7957e-05
17:33324382 T C 0.909359 -1.4214e-05
17:33330695 C T 0.044704 2.6004e-05
17:33336914 G T 0.621493 -9.4249e-05
17:33338403 G A 0.032837 -6.4091e-05
17:33341834 C T 1.114805 1.6604e-05
17:33372221 T C 0.049011 6.6252e-05
17:33380889 T C 0.025615 -4.5435e-06
17:33382734 T C 0.926419 7.4626e-06
17:33391662 A G 0.170895 -1.5508e-05
17:33399450 G C 0.042266 2.3297e-05
17:33405683 C T 0.303306 7.7362e-06
17:33408120 A G 0.499427 -3.4125e-05
17:33411994 G A 0.188445 4.7733e-05
17:33427599 T C 0.032496 5.0456e-05
17:33430313 C T 0.046369 1.2292e-04
17:33430774 G A 0.047018 2.7765e-05
17:33433487 T C 0.269628 1.6529e-05
17:33433820 G A 0.971402 -2.7855e-05
17:33438984 G A 1.865571 1.8828e-04
17:33448818 C T 1.339298 5.9584e-05
17:33450236 A G 0.113274 -3.9337e-05
17:33450339 T G 0.049809 3.7220e-05
17:33451667 G A 0.053905 -1.0786e-04
17:33454415 A C 0.859787 -1.6643e-05
17:33454559 T G 0.020426 -2.5480e-04
17:33464864 T C 1.426287 1.5703e-04
17:33464975 A C 0.077746 -3.1368e-06
17:33473667 G T 1.469810 1.4299e-05
17:33476001 A G 0.071030 6.7267e-06
17:33476389 A G 0.498781 1.7790e-05
17:33477242 A G 0.206605 -4.3739e-06
17:33478731 T C 0.060511 -6.7215e-05
17:33482522 A G 0.259037 -2.0155e-04
17:33491164 G A 0.021016 -1.5424e-04
17:33503119 C T 0.071751 5.6365e-06
17:33504465 T C 0.417809 1.9322e-05
17:33504716 C T 0.198958 -8.8843e-05
17:33510323 C G 0.216781 -1.3112e-05
17:33513337 A T 0.152086 -2.2796e-05
17:33542076 T C 0.788828 6.7311e-05
17:33546932 C T 0.446083 2.4563e-05
17:33548508 A G 0.097184 -2.8804e-06
17:33552244 C T 0.049738 -2.0323e-05
17:33552275 C T 0.082913 4.8244e-06
17:33561071 T C 0.195378 -5.6522e-05
17:33565304 A G 0.237768 1.0783e-04
17:33565966 G A 0.203937 5.0925e-05
17:33571546 A G 0.970321 2.2375e-05
17:33572025 G C 1.897795 4.8879e-05
17:33577065 A C 1.395570 2.9667e-05
17:33578096 G A 1.216342 8.6392e-05
17:33578330 C T 0.188763 -5.4963e-05
17:33582398 A G 0.024077 -2.4372e-05
17:33584234 G T 1.232954 1.0528e-05
17:33592323 G C 0.047885 -7.8545e-05
17:33592591 T C 0.879433 -2.4099e-06
17:33592621 T C 0.097707 5.7485e-05
17:33597344 T C 0.239803 -1.0015e-05
17:33597682 T C 1.256541 1.6657e-05
17:33598061 A G 0.223071 -7.0221e-05
17:33599505 T C 0.028741 -3.2159e-05
17:33609364 T C 0.078012 5.9705e-05
17:33611610 C G 0.255476 -3.1816e-05
17:33611899 T C 1.524432 1.3213e-05
17:33612961 C T 0.665207 2.3117e-05
17:33620038 A G 0.067476 4.8221e-06
17:33638697 C T 0.080767 -1.0779e-06
17:33642561 T C 0.097392 -2.1311e-04
17:33649705 T G 0.497265 -2.8165e-06
17:33660117 G T 0.040780 -3.4446e-05
17:33664441 G A 0.468060 -1.8126e-04
17:33664818 A G 0.200467 5.3024e-05
17:33666278 C T 0.319028 -1.6710e-05
17:33667531 T C 0.045025 -4.5004e-05
17:33674594 T C 0.053957 1.7705e-04
17:33678827 G A 0.309431 1.8337e-06
17:33679943 T C 0.031844 9.0739e-05
17:33680507 T G 0.041818 7.8522e-06
17:33680508 T C 0.031322 1.0227e-04
17:33682734 T C 0.049384 -1.0973e-04
17:33687416 T C 0.445002 -1.2899e-04
17:33689926 C T 1.925874 -4.7560e-05
17:33690466 A C 1.079021 2.9967e-05
17:33690619 T G 0.345205 -3.3428e-06
17:33691903 T G 0.382275 -1.0862e-05
17:33692726 G A 0.037768 1.6997e-06
17:33700578 C T 0.881572 -8.6624e-05
17:33701490 C T 0.254259 1.1351e-05
17:33702115 C T 0.067534 -3.5341e-05
17:33703494 A C 0.052442 2.1239e-05
17:33704936 T G 0.116720 1.9289e-04
17:33718077 T G 0.951603 -5.1552e-05
17:33718840 A G 0.218556 3.1119e-05
17:33719031 A C 0.096808 1.3733e-04
17:33720825 C A 1.397786 7.5061e-06
17:33729123 C A 0.125468 1.1633e-04
17:33734417 T C 1.105432 -2.0694e-05
17:33736730 T C 0.195423 5.4584e-05
17:33740076 T C 0.540249 1.0950e-05
17:33740344 G A 0.021419 -1.0270e-05
17:33749546 G A 1.200600 -1.5726e-05
17:33749919 C A 1.003632 -2.4574e-05
17:33753680 C T 0.990412 -4.3367e-05
17:33754216 A G 0.028248 -5.1931e-05
17:33756168 A G 0.170366 6.5047e-05
17:33759458 G C 0.150265 1.0420e-04
17:33760166 T C 0.192895 -5.8651e-05
17:33763678 G A 0.563459 1.2116e-05
17:33766040 T G 0.022104 3.5691e-06
17:33766947 C T 0.730846 -1.1313e-05
17:33769862 T C 0.521969 1.0315e-06
17:33771996 A G 0.080436 2.0927e-05
17:33772550 T C 0.171405 6.9842e-05
17:33772658 T G 0.184216 -4.8628e-05
17:33772689 C T 0.208841 6.3040e-05
17:33786177 C T 0.023671 -1.1854e-05
17:33787357 C G 0.836281 1.2164e-05
17:33790746 C G 0.070355 2.1861e-05
17:33792549 A G 0.281241 1.1471e-05
17:33795698 T C 0.658313 5.1600e-05
17:33802156 G T 0.286626 1.1832e-05
17:33803132 C G 0.024720 -2.1351e-05
17:33805150 C T 1.331300 5.9745e-05
17:33805956 G A 0.162005 -5.5401e-05
17:33806332 T C 0.274841 1.0262e-05
17:33806546 A G 0.079807 1.3402e-06
17:33806863 A G 0.866226 7.0811e-05
17:33807250 A T 1.339762 4.6647e-05
17:33810711 G A 0.124747 -5.2150e-05
17:33811201 T C 0.043451 6.9174e-05
17:33813786 C T 0.058920 1.9099e-05
17:33814758 C T 0.163209 -4.0987e-05
17:33816226 C G 0.650082 2.6998e-05
17:33817496 T G 0.059375 -1.0292e-06
17:33817525 C T 1.961755 2.4809e-05
17:33817688 T C 0.231104 -1.1131e-05
17:33818305 T C 0.080764 2.1421e-06
17:33826720 A G 1.095967 1.7772e-05
17:33827134 G A 0.202645 4.9309e-05
17:33840760 A G 0.388744 -9.4690e-05
17:33843512 G T 1.554326 -3.6985e-05
17:33847808 T C 1.816303 -3.6001e-05
17:33857104 G A 0.063214 -1.6920e-06
17:33860226 T C 1.338723 7.2624e-05
17:33861639 A G 0.040403 6.3749e-05
17:33863401 C T 0.079216 5.7884e-05
17:33864632 G A 0.434567 -1.0214e-04
17:33864707 C A 0.515137 -5.9052e-05
17:33867117 A G 0.074675 5.5747e-05
17:33873501 T C 0.538613 -2.9578e-05
17:33875688 A T 0.048287 -1.5834e-05
17:33880305 C T 0.076872 7.7597e-05
17:33881017 C T 0.041854 -1.8647e-05
17:33881718 A G 1.228092 6.4715e-05
17:33884804 C T 0.345617 4.9173e-05
17:33885647 G A 0.049014 -2.5184e-05
17:33885736 G A 1.031406 4.7410e-05
17:33896845 A G 0.040578 -9.6377e-05
17:33921338 C T 0.174238 3.4124e-05
17:33941120 T C 0.177549 8.2488e-05
17:33944055 G C 0.347945 9.8995e-05
17:33945432 T C 0.049228 -1.3359e-05
17:33946581 A G 1.662984 1.7852e-03
17:33953109 A G 0.060569 -3.3306e-05
17:33954561 G A 0.045152 -2.8352e-05
17:33959837 A G 0.081627 -1.2716e-05
17:33962009 T C 0.033467 -1.5529e-05
17:33968102 G A 0.041302 -1.6388e-05
17:33973311 A G 1.309437 3.1926e-05
17:33983991 G A 0.082815 3.0269e-05
17:33989695 G A 0.186806 5.6092e-06
17:33996558 A G 0.047764 9.9627e-05
17:34001896 A G 0.048751 -8.2292e-06
17:34010834 T C 0.067583 6.9277e-05
17:34011303 C G 0.058576 6.1400e-05
17:34016101 T G 0.029893 8.0188e-05
17:34024584 T C 1.000208 2.5341e-05
17:34027653 C T 0.029880 7.8179e-05
17:34042403 T C 0.044123 -7.2659e-05
17:34046034 G A 0.047628 -2.3013e-05
17:34057899 C A 1.723991 2.1956e-05
17:34060481 A G 0.210052 2.9004e-05
17:34061659 C A 0.606547 -1.1410e-04
17:34065695 T C 0.057103 2.8269e-05
17:34066871 A G 0.151638 1.7122e-05
17:34067786 C G 0.049235 -6.2355e-06
17:34069578 T C 0.045866 4.4323e-05
17:34072555 A G 0.470277 -7.8023e-06
17:34077232 A G 0.302095 -2.8417e-05
17:34083465 A G 0.163443 -5.8185e-05
17:34085967 C A 0.350090 -1.5764e-05
17:34086113 G T 0.067469 -4.5260e-05
17:34088656 T C 0.039728 2.1201e-05
17:34091078 G C 0.356351 -2.3378e-05
17:34092703 A C 0.042883 -3.6638e-05
17:34093681 A G 0.054201 3.3648e-05
17:34093726 A G 0.042162 -3.4266e-05
17:34097653 T C 0.283124 -7.3279e-05
17:34100327 A G 0.091540 4.2888e-05
17:34106368 C T 0.047330 -1.4903e-04
17:34125831 T C 0.073935 -4.5555e-05
17:34131998 G A 0.105263 -1.1731e-04
17:34134560 A G 0.296558 -1.6619e-05
17:34134958 C T 0.343232 -1.8740e-05
17:34139854 A G 0.128662 4.0265e-05
17:34144511 A G 0.020338 -2.4412e-05
17:34146026 C T 0.051130 -1.8601e-05
17:34147598 A G 0.034480 -3.0645e-05
17:34160031 T C 0.031396 -5.8576e-05
17:34161281 A G 0.094672 4.8868e-05
17:34163387 C G 0.362463 -6.0451e-06
17:34169497 G A 0.022402 1.0262e-04
17:34171452 A G 0.045194 1.0263e-05
17:34171590 G A 0.218806 -2.2690e-06
17:34177193 T C 0.202077 2.9347e-05
17:34182341 A G 0.256427 3.8926e-05
17:34195180 C A 0.039037 -6.7731e-06
17:34195739 C T 0.053974 3.1845e-05
17:34204684 A G 0.047138 -1.3495e-04
17:34204807 G A 0.105870 -9.1998e-05
17:34207486 G A 0.054587 -6.8665e-06
17:34211460 C T 0.241698 1.3628e-05
17:34223283 T C 0.067577 -4.3966e-05
17:34252537 C A 0.297866 7.9522e-06
17:34253191 C G 0.349405 1.9360e-05
17:34257637 C T 0.054402 4.6298e-05
17:34261018 A G 0.059806 1.9181e-05
17:34261831 G A 0.294412 -1.9681e-06
17:34264046 T C 0.030108 -7.0162e-05
17:34264124 T C 0.303939 5.2902e-06
17:34267597 A G 0.442747 -2.5303e-05
17:34269842 G T 0.223603 2.0491e-05
17:34273986 G A 0.340220 2.4905e-05
17:34274213 G A 0.349976 3.1852e-05
17:34277959 A C 0.053574 5.5024e-05
17:34286028 T C 1.777595 1.8427e-05
17:34286521 C T 0.084474 1.0375e-04
17:34287081 G A 1.818209 -5.6505e-05
17:34292844 A G 0.077901 8.6757e-05
17:34296054 T C 0.097106 1.0272e-04
17:34296059 A G 1.677109 -3.0843e-05
17:34300666 G A 0.027326 9.5809e-06
17:34301095 A G 1.522342 -2.8010e-05
17:34304680 T C 0.039238 -6.7717e-05
17:34305525 A G 1.432052 -3.1151e-05
17:34308682 T C 0.057985 -1.7660e-05
17:34309051 C A 1.596034 -1.8163e-05
17:34310490 C T 0.230211 -1.2721e-05
17:34311387 C T 0.101427 -2.3546e-05
17:34312581 A G 0.106578 -2.9742e-05
17:34313674 A G 0.063844 1.2735e-04
17:34315633 G A 0.171398 3.7297e-05
17:34319064 T C 0.108515 -3.7008e-05
17:34319442 C T 0.403580 3.9315e-05
17:34324928 C T 0.216560 1.7588e-06
17:34325532 C T 1.090595 -2.7730e-05
17:34327923 T G 1.848479 -1.0066e-04
17:34328461 G A 1.921216 -1.2766e-04
17:34333721 A C 0.045700 -1.5333e-05
17:34336836 A G 1.871939 -7.7592e-05
17:34340284 T C 1.633762 -4.1424e-05
17:34340325 T C 0.030900 -4.5420e-06
17:34340834 A G 0.097100 -6.1389e-05
17:34345223 A C 1.638375 -3.7344e-05
17:34352666 A G 1.076639 -4.8939e-06
17:34354803 G A 1.004904 1.3874e-05
17:34355568 A G 1.718704 2.2856e-05
17:34359771 A G 0.599529 7.1758e-04
17:34360838 C T 0.979802 -8.7865e-05
17:34363701 T C 0.037368 3.2822e-04
17:34364758 G T 1.057745 -4.3382e-07
17:34374462 C T 0.848907 -1.1355e-05
17:34374696 C T 0.217456 -4.5356e-05
17:34375940 C G 0.023730 1.2072e-04
17:34385160 G C 0.081588 -1.9963e-05
17:34385567 A G 0.095656 -3.4521e-05
17:34393296 G A 1.039939 9.8774e-06
17:34398679 C T 0.021798 -2.9123e-05
17:34402156 G A 0.055986 9.9900e-05
17:34402939 A G 0.622665 4.3034e-05
17:34405314 T C 1.151853 6.8683e-06
17:34405675 G A 0.530619 2.0255e-05
17:34406906 A G 0.598429 -6.0164e-06
17:34422135 A G 0.731378 9.1488e-06
17:34425574 T G 0.459517 3.5451e-05
17:34430828 A G 0.260459 -2.5754e-06
17:34432403 A C 0.479570 3.3521e-05
17:34434181 G C 0.079037 8.1856e-07
17:34434535 A G 0.097012 1.7131e-04
17:34434892 T G 1.509259 -7.4312e-05
17:34444869 C T 0.024090 9.0725e-05
17:34816186 T C 0.106156 -1.3472e-04
17:34817693 A G 0.043457 6.6630e-05
17:34819136 C A 0.211847 -5.4802e-05
17:34819191 T C 1.430987 -1.5847e-05
17:34820303 T C 0.189941 -2.3735e-05
17:34821230 C T 0.059959 1.4528e-05
17:34823747 G A 0.050871 -1.0911e-05
17:34831963 A G 0.959487 -3.5370e-05
17:34833820 A G 0.052490 2.1106e-05
17:34834400 T C 0.104614 -2.4605e-05
17:34850473 C T 0.021003 -2.2046e-07
17:34854280 A G 0.818098 -5.6627e-05
17:34859111 T C 0.077866 1.5223e-05
17:34866915 G A 1.053399 -9.9936e-04
17:34871394 T C 0.035934 -3.2753e-05
17:34871721 C T 0.092037 -3.3793e-04
17:34876195 A T 1.037670 4.2735e-05
17:34883848 T C 0.113757 -1.6900e-05
17:34884029 C T 0.067099 7.6929e-06
17:34891080 G T 0.106931 9.0734e-06
17:34893326 G A 0.093461 -2.6354e-04
17:34904985 C A 0.824736 -2.5191e-05
17:34908041 C A 0.053665 1.8101e-05
17:34914714 T C 0.063010 -9.6581e-06
17:34914787 C T 0.816303 -3.2029e-05
17:34924934 C T 0.110184 7.1900e-05
17:34934080 T C 0.092462 7.6483e-05
17:34935258 C G 0.035888 -3.8030e-05
17:34949598 C T 0.893163 -4.2355e-05
17:34951204 A G 1.047411 -2.9362e-04
17:34951458 A T 0.024359 -1.6025e-04
17:34955034 G A 1.753057 -2.2633e-04
17:34958598 C G 0.087285 -6.0191e-04
17:34965999 T C 1.218585 1.3260e-06
17:34967803 T C 0.101521 2.4072e-05
17:34974689 C T 1.906844 -3.3658e-05
17:34976664 G T 0.057606 2.4112e-05
17:34979848 G A 0.458622 -2.5493e-05
17:34985674 G C 1.791749 -2.1140e-05
17:34986640 G A 1.339048 4.4328e-05
17:34990589 C G 0.249949 -2.5878e-05
17:34991417 T C 0.063175 -4.2672e-05
17:34991638 G A 0.059569 7.2391e-06
17:34994977 A G 0.644227 -1.1265e-05
17:34999067 T C 0.068456 2.7642e-05
17:34999185 T G 0.955374 1.9788e-05
17:35001550 T C 0.060553 -1.7237e-05
17:35002306 A G 0.730064 1.1269e-05
17:35002346 A G 0.059349 -2.8269e-05
17:35002528 A G 0.927295 -2.8883e-05
17:35009830 G T 0.109187 -2.3721e-05
17:35009883 G A 0.363008 9.9928e-05
17:35010976 C T 1.217417 -2.4433e-04
17:35012096 A C 0.118545 -1.9572e-05
17:35014142 G A 0.412301 2.2723e-06
17:35014385 A G 1.916282 5.6496e-05
17:35015953 T C 0.218877 -4.3802e-05
17:35017235 G A 0.041364 1.3309e-04
17:35017494 C T 0.238388 2.3071e-04
17:35019479 G A 0.034278 1.2350e-04
17:35020061 C T 0.131719 1.4616e-04
17:35020814 C T 1.651611 8.0867e-06
17:35021190 G A 1.796813 1.1861e-06
17:35021191 C T 0.126753 1.3181e-05
17:35022714 C G 0.067804 6.6585e-05
17:35023713 C T 0.110956 6.2390e-05
17:35031059 C T 1.367127 -7.4953e-05
17:35034943 G A 0.104280 1.8223e-05
17:35035406 T C 0.093104 -1.8118e-05
17:35035551 G A 0.504536 1.0802e-04
17:35035884 T C 0.472952 1.2011e-04
17:35039559 T G 0.388721 1.9230e-05
17:35039867 A G 0.293536 -2.9764e-05
17:35041718 G C 0.728688 3.0740e-05
17:35043659 A G 0.071124 -2.3844e-05
17:35048367 C T 0.797264 6.4779e-06
17:35051979 A G 0.374550 3.1817e-05
17:35062707 T C 1.405180 3.1993e-05
17:35063138 T C 0.040569 -3.2278e-05
17:35064809 A G 0.045278 3.5237e-05
17:35069385 A G 1.003359 1.3617e-05
17:35071109 C T 0.053049 2.5437e-05
17:35080172 C T 1.006060 5.7071e-05
17:35082453 T C 0.231250 -9.3504e-05
17:35088133 A G 0.266204 -3.2433e-05
17:35088881 A G 0.968464 2.4036e-05
17:35089764 A G 1.259342 4.6728e-06
17:35100702 C T 0.292897 -3.5181e-05
17:35109864 G A 0.646453 -2.2908e-05
17:35109963 G A 0.816498 7.7182e-06
17:35117132 T C 0.048219 -1.3740e-04
17:35120930 C T 0.525159 -1.1063e-05
17:35122455 A C 0.054779 7.9086e-05
17:35123481 C T 1.431857 3.5237e-05
17:35126152 A G 0.892637 1.4288e-05
17:35126446 T C 0.036187 -1.4619e-05
17:35129075 T C 0.075165 1.0746e-04
17:35129336 A G 0.844782 2.4260e-05
17:35129493 T C 0.079352 1.1384e-04
17:35143371 A G 0.077898 2.6844e-05
17:35145342 C T 0.622448 1.3895e-04
17:35147345 C T 1.508658 3.8014e-05
17:35149363 T G 0.086905 -1.6161e-05
17:35160465 T C 0.069836 1.0718e-05
17:35161748 G T 1.339045 -6.2683e-05
17:35162181 A G 0.047313 4.1739e-05
17:35162793 T C 0.046603 -8.8277e-06
17:35171886 A G 0.103371 3.5265e-05
17:35178796 A G 0.054460 7.5264e-06
17:35181835 G A 0.134624 1.3096e-04
17:35182024 C T 0.392015 4.0269e-05
17:35183451 C T 0.053863 1.8094e-05
17:35184054 T C 0.201438 -1.8671e-05
17:35184153 C G 0.799588 -1.9607e-06
17:35184825 C A 0.184891 2.0688e-05
17:35185387 A G 0.027307 1.2523e-04
17:35188510 T C 0.061513 -4.8440e-05
17:35189091 A G 0.143482 -2.7697e-05
17:35190772 A G 0.268482 -2.8665e-06
17:35192403 C T 0.563706 2.9646e-05
17:35198674 T C 0.094494 -6.9784e-05
17:35198789 C T 0.200961 -4.2888e-05
17:35200553 C T 1.327876 6.6158e-05
17:35201776 A C 0.147779 2.0875e-04
17:35206946 A G 0.027638 -2.6860e-05
17:35208603 A C 0.059401 2.5497e-05
17:35208813 T G 0.574930 -3.9066e-05
17:35209231 T C 0.028313 4.1577e-05
17:35213687 A G 0.567166 5.4158e-06
17:35215045 T C 0.240364 2.5824e-05
17:35216919 A G 0.720521 -1.7256e-05
17:35217641 A G 0.195144 5.3785e-05
17:35217672 T C 0.091316 -5.2155e-05
17:35221374 A G 0.084282 -8.3601e-05
17:35221897 C T 0.188367 1.2379e-04
17:35225476 G A 0.087535 -3.2177e-06
17:35226171 T C 0.062974 6.9792e-05
17:35229152 A G 0.481608 -1.0386e-04
17:35229248 G A 1.680329 1.1426e-06
17:35230922 C T 1.106814 -2.2554e-05
17:35237981 G A 0.483727 -1.1123e-04
17:35240967 T C 0.222428 4.8703e-06
17:35243896 C T 1.060355 2.0745e-04
17:35245788 A G 0.034730 1.3544e-05
17:35245917 T C 0.022120 -6.6121e-06
17:35246156 T C 0.051215 1.8480e-05
17:35250306 A G 1.534299 -3.6691e-05
17:35252590 A G 1.143011 -3.8649e-06
17:35257728 A G 0.123855 2.7250e-05
17:35259093 T G 0.443886 1.2611e-05
17:35259440 C T 0.236044 1.4980e-05
17:35259685 C T 0.344718 -1.6506e-04
17:35263956 G A 0.811156 -3.0716e-05
17:35269374 C G 0.067158 1.4117e-05
17:35269883 T C 1.124494 -1.3368e-06
17:35271377 C G 0.351077 -7.2702e-07
17:35272400 G A 0.109031 8.9355e-05
17:35272788 C T 1.492679 -6.2104e-05
17:35276321 A G 0.066269 -6.3914e-05
17:35276344 A G 0.055658 -1.8309e-05
17:35278028 G C 0.059949 1.0152e-04
17:35281526 A G 1.335273 -1.6589e-04
17:35282364 T C 1.045574 -7.5043e-05
17:35286563 A G 0.091141 -8.0877e-05
17:35288368 A G 0.048118 -2.5542e-05
17:35288713 A G 1.198961 2.9197e-05
17:35290493 C T 0.213444 -1.2448e-04
17:35290548 T C 0.067171 -2.9928e-05
17:35293059 C A 0.052477 -3.2721e-05
17:35293520 A G 0.141038 5.4113e-05
17:35297249 T C 0.084974 2.7647e-05
17:35304863 G A 0.140165 -2.1097e-04
17:35305790 A G 0.160298 -8.3868e-05
17:35308301 G A 0.039244 7.8216e-05
17:35308596 G A 0.050270 5.7968e-05
17:35309514 G C 0.033967 4.5814e-05
17:35309726 C G 0.118003 1.2521e-05
17:35309758 G T 0.040358 5.3207e-06
17:35312516 G A 0.076613 1.3477e-04
17:35333207 G A 0.320064 -2.1065e-05
17:35337910 G A 0.045856 -1.4286e-05
17:35346122 A G 0.040546 -1.3779e-05
17:35346641 C T 0.618647 -1.3058e-05
17:35349338 G A 0.039501 -5.3862e-05
17:35376063 T C 0.026132 5.5609e-06
17:35376954 A G 0.383109 -5.7217e-06
17:35395129 T C 0.025878 -1.0033e-04
17:35396286 G A 0.335484 -1.4840e-05
17:35414006 T C 0.238881 -4.0490e-05
17:35421163 C A 1.147341 9.2109e-06
17:35428714 G A 1.443652 -2.5921e-05
17:35443538 T C 0.051468 -4.0559e-05
17:35443984 T C 0.035765 -7.3327e-06
17:35447127 C G 0.127941 3.6892e-06
17:35447313 G A 0.448852 5.4097e-05
17:35465618 T C 0.061757 2.7935e-05
17:35471186 T C 0.057404 4.2588e-06
17:35476626 G A 0.255509 -2.5550e-05
17:35481049 T C 0.031724 3.2986e-05
17:35483943 C A 0.039332 6.4222e-05
17:35488423 T C 1.746763 -3.0533e-05
17:35489362 T C 0.323306 1.4975e-05
17:35494511 C T 1.288379 -6.4302e-05
17:35519602 A C 0.073938 3.7314e-06
17:35525090 T C 0.057047 3.8389e-06
17:35532433 C T 1.590464 -3.9859e-05
17:35544133 C T 0.027378 3.1642e-05
17:35546465 T C 0.066405 -1.5145e-05
17:35550949 T C 0.075428 5.7124e-05
17:35557289 T C 1.071192 -5.0272e-05
17:35565143 C T 0.097145 -4.5495e-05
17:35569330 G A 0.038586 9.5913e-06
17:35573686 C A 0.159353 1.3680e-04
17:35573874 G A 0.055960 -8.0386e-06
17:35580205 A G 0.222383 3.9756e-05
17:35583137 A G 0.117091 1.6166e-05
17:35586650 A G 1.608131 -5.6338e-05
17:35589505 C G 0.025648 -3.3475e-05
17:35589547 T C 0.049274 -1.2065e-05
17:35592695 T C 0.033110 2.9053e-05
17:35595368 C T 0.409072 4.6336e-05
17:35596097 C T 0.086688 -3.6476e-05
17:35608558 A G 0.254308 -3.6073e-05
17:35609866 T C 0.241734 4.7219e-05
17:35619235 G A 0.313579 -1.0537e-04
17:35627330 C T 1.590983 -4.5120e-05
17:35630474 C T 0.030530 2.3557e-05
17:35630997 C T 0.246408 4.2318e-05
17:35631252 T C 0.047732 -8.7593e-05
17:35632584 C T 1.344689 -8.0422e-05
17:35632979 A C 1.604800 -5.6351e-05
17:35668502 A G 0.053587 -1.8062e-05
17:35669313 A T 0.178124 2.4893e-05
17:35684460 T A 0.077281 8.9981e-06
17:35696804 A G 1.586793 -4.0549e-05
17:35731855 C G 1.299567 -1.3555e-05
17:35733466 C T 0.112832 2.0946e-05
17:35735111 C T 0.050247 -3.7664e-05
17:35743010 G C 0.374618 2.8986e-05
17:35750377 A G 1.725400 5.4017e-06
17:35754502 T C 0.053828 -4.0334e-05
17:35759862 G A 0.266739 3.2927e-06
17:35766475 G A 0.723507 -7.0045e-05
17:35767502 A G 0.088148 -1.4821e-04
17:35770649 G A 0.078401 4.4067e-05
17:35788255 A G 0.131284 5.3300e-05
17:35794104 C G 0.116334 1.9200e-05
17:35798479 C T 0.151784 -6.1351e-05
17:35799942 C A 0.035164 6.1450e-05
17:35806991 A G 0.299524 -1.1650e-06
17:35824396 T C 0.800292 5.1386e-05
17:35825367 T C 1.960246 9.3941e-05
17:35837865 A G 0.099664 3.3995e-05
17:35844246 C T 0.043886 -3.9827e-05
17:35846178 C T 0.020516 -1.1697e-07
17:35848211 C G 0.096191 -1.5041e-05
17:35848255 A C 1.273705 7.6104e-05
17:35850553 T C 0.507681 7.1147e-05
17:35851177 C A 1.281881 8.5653e-05
17:35852723 G A 0.053117 1.0749e-04
17:35866985 C T 0.245067 2.5593e-05
17:35873324 C T 0.239582 2.8470e-05
17:35874829 T C 0.036369 1.4209e-05
17:35875533 C G 0.027394 2.7617e-05
17:35877634 T C 0.075908 4.5135e-05
17:35879970 C T 0.055720 -2.5280e-05
17:35896402 T C 0.375511 2.2535e-05
17:35898342 T G 0.494546 3.0020e-05
17:35899141 A T 1.160071 5.3286e-05
17:35900290 A G 0.174238 8.5370e-06
17:35903764 C T 0.093046 -2.6708e-05
17:35911014 G A 0.087587 1.8032e-04
17:35912440 G A 0.020396 4.2742e-05
17:35913589 T C 0.034282 9.0081e-05
17:35922443 T G 1.635671 -1.0711e-05
17:35937637 C T 0.359061 1.0727e-04
17:35956391 C G 0.359142 -9.7098e-06
17:35974255 A G 0.047875 3.7986e-05
17:35981285 G A 0.030994 -9.9103e-06
17:35984410 C T 1.607498 -1.6677e-04
17:35986659 T C 0.345809 -3.2355e-05
17:35999301 T C 0.159477 -1.8239e-04
17:36000607 C T 0.345338 -2.2393e-05
17:36003063 T C 0.360253 1.3398e-04
17:36003420 C G 0.078622 -5.0364e-06
17:36003551 A G 0.092455 -1.6557e-05
17:36022817 G A 0.484766 -6.6611e-05
17:36026335 T C 1.236563 1.6807e-05
17:36026401 A C 0.832146 1.4150e-06
17:36028882 T C 0.048242 -7.9995e-05
17:36029661 A G 0.057956 1.9917e-05
17:36032844 A G 0.917181 2.6937e-05
17:36034423 G A 1.144783 -9.7905e-05
17:36037542 A G 0.500540 -6.6761e-05
17:36041312 G A 0.087006 -2.2023e-05
17:36042145 T C 0.658219 5.6794e-05
17:36042232 C T 0.224450 8.2840e-05
17:36043734 G A 0.089420 -4.6303e-05
17:36044701 T C 0.078716 -7.5779e-05
17:36045807 C T 0.983908 -1.7804e-05
17:36046931 T G 1.214064 -6.7382e-05
17:36048823 G A 0.910576 -2.2374e-06
17:36049552 C T 0.672802 7.7792e-05
17:36050782 A G 0.041244 -1.4814e-04
17:36051372 T C 1.753076 3.5991e-05
17:36059377 G A 0.563307 8.3282e-05
17:36060105 G A 1.525312 2.2975e-05
17:36064088 C G 0.104961 1.9678e-05
17:36064268 A G 0.022259 4.4839e-05
17:36064897 G A 0.273825 -2.3195e-05
17:36067959 G A 0.418559 4.7224e-06
17:36068728 T C 1.352408 -3.4294e-05
17:36071034 G T 0.375680 -5.5872e-05
17:36071652 G A 0.166566 6.8556e-05
17:36073320 A C 0.257554 1.2741e-04
17:36076011 G A 1.666869 4.8225e-05
17:36077099 A G 0.433934 -3.7143e-05
17:36080369 G A 0.026472 -7.1643e-06
17:36080810 A G 1.518194 -2.0112e-04
17:36082771 A G 0.075344 -3.8144e-05
17:36083710 C A 0.232305 -2.6655e-05
17:36084202 C T 0.887369 -2.9238e-05
17:36084227 T C 0.224398 1.2594e-05
17:36085591 A G 0.204417 6.8476e-05
17:36089282 C T 0.276178 4.0063e-05
17:36090702 A G 0.142683 -2.7577e-05
17:36090885 A G 1.182041 -1.2940e-05
17:36091256 G C 0.244963 -1.3021e-05
17:36093022 G A 1.255239 9.4904e-06
17:36098040 A G 1.035710 1.6075e-05
17:36101156 C T 1.203619 3.5855e-05
17:36101633 T G 0.812649 2.7906e-05
17:36103727 A G 0.060803 1.4375e-04
17:36105858 T C 0.176390 -4.7359e-06
17:36107092 A G 0.086360 -9.2977e-06
17:36108367 C T 0.421555 -5.2301e-05
17:36111154 C G 0.069157 -2.3976e-05
17:36111410 C A 0.038261 -3.3500e-05
17:36111774 T C 0.070482 -1.4750e-05
17:36115103 G A 0.202746 -4.5057e-07
17:36116306 A G 0.076921 1.9904e-05
17:36120051 T C 0.028666 1.1688e-04
17:36120226 G A 0.039595 -1.4874e-05
17:36122952 G A 0.198715 -1.1072e-05
17:36124082 G A 1.228692 -6.5814e-05
17:36129493 G C 0.935916 -6.5096e-05
17:36131333 T C 0.174982 -5.5444e-05
17:36131437 T C 0.723478 -1.3463e-05
17:36132131 C T 0.184381 -1.6321e-04
17:36134612 T C 0.099570 7.5055e-06
17:36136180 C T 0.146776 1.7090e-05
17:36138334 A G 0.424668 2.2761e-06
17:36139313 T C 1.025427 -7.2079e-05
17:36147547 G T 0.023178 -5.0258e-05
17:36151146 A G 0.251056 1.6808e-05
17:36157849 A C 0.057998 3.2164e-05
17:36159666 T C 0.163044 1.1778e-09
17:36160101 A G 0.677483 -2.3316e-05
17:36162124 G A 0.089466 -1.0857e-04
17:36170256 G A 1.489255 -2.3565e-05
17:36174806 C A 0.078391 -1.3104e-04
17:36175376 A C 0.135494 2.7852e-05
17:36180401 G A 1.244457 -5.1960e-07
17:36181619 C T 1.449654 -3.4309e-05
17:36183401 C T 0.037683 2.7067e-05
17:36184397 G A 0.072825 3.8538e-05
17:36185998 T C 0.281702 3.7567e-05
17:36190732 T C 0.070102 2.2730e-05
17:36200112 C T 0.136529 -1.7092e-05
17:36203084 G A 0.053694 2.4286e-05
17:36204801 C T 0.128584 -1.4411e-05
17:36205713 A G 0.086671 6.6075e-05
17:36206306 T C 0.133144 -6.2180e-06
17:36206318 G A 1.689012 -7.1618e-05
17:36210152 T C 1.482569 -2.7595e-05
17:36210949 T C 0.115211 1.9859e-05
17:36228819 T C 0.150405 -3.4617e-05
17:36239339 G A 1.956078 -5.7870e-05
17:36249430 G A 1.547539 -1.7259e-05
17:36249489 T G 1.424035 -2.5137e-05
17:36411405 A C 0.270449 4.2497e-06
17:36417877 C A 0.120391 1.8787e-05
17:36422353 A G 0.086168 4.5494e-05
17:36439266 T C 0.103397 -3.8997e-06
17:36445446 T C 0.099989 1.8380e-06
17:36453208 C T 0.249916 -1.5077e-05
17:36477193 T C 0.032597 -2.6996e-05
17:36478450 T G 0.097424 -1.7422e-06
17:36480543 A C 0.097470 -2.0064e-05
17:36480609 C T 0.149593 1.6778e-05
17:36483522 T G 0.047472 -6.0992e-05
17:36484067 A G 0.052484 4.0817e-05
17:36485998 G A 0.023227 5.9340e-05
17:36486004 C T 0.097214 -1.0154e-05
17:36487543 T C 0.029510 -1.0997e-04
17:36490105 A G 0.039877 1.4244e-05
17:36491258 A C 0.031107 -2.0845e-05
17:36491311 A C 0.070326 4.1358e-05
17:36493586 T A 0.038793 4.0535e-05
17:36493751 A C 0.079154 2.1560e-05
17:36495719 C T 0.242643 -2.4857e-05
17:36505284 C G 0.224239 2.5030e-06
17:36510746 T C 0.113767 4.4336e-05
17:36512762 A G 0.102939 7.6285e-05
17:36516801 A G 0.337036 2.7502e-05
17:36532206 C A 0.063568 2.9945e-05
17:36541631 T C 0.064182 1.7998e-06
17:36549012 C T 1.665619 -2.0424e-05
17:36549243 T C 0.059154 4.3739e-05
17:36552190 G A 0.081546 3.9751e-06
17:36556500 A G 0.026115 5.9547e-05
17:36560319 A G 0.111716 5.2916e-05
17:36568481 A G 0.080378 -1.7150e-05
17:36569953 C T 0.342028 2.1332e-05
17:36570042 G A 0.038352 9.5719e-05
17:36576867 T C 0.217095 -6.6424e-06
17:36577210 T C 0.390188 1.6659e-05
17:36577435 C T 1.860014 -2.5458e-05
17:36580427 T C 0.026898 -7.7570e-05
17:36581033 C T 0.120119 -1.0697e-04
17:36581699 T C 0.874188 3.5072e-05
17:36581784 T C 0.278979 5.9010e-05
17:36586475 C T 0.517704 6.1547e-05
17:36586853 A G 0.773560 -2.1148e-05
17:36590115 A G 0.123173 2.3961e-05
17:36592405 T C 0.618407 9.8972e-05
17:36593981 G T 0.545572 -7.8689e-05
17:36597171 T C 0.181214 1.6366e-05
17:36597741 C A 0.054019 1.8180e-05
17:36610869 C A 1.796628 5.4242e-06
17:36613608 G T 0.514218 -1.1924e-05
17:36614485 T C 0.021523 4.6403e-05
17:36620303 T C 0.203281 9.4992e-06
17:36620469 T C 0.129863 1.0759e-05
17:36623602 G A 0.482351 -2.7362e-05
17:36631978 A G 0.041043 5.9128e-05
17:36636318 A G 0.232912 -1.6870e-05
17:36639644 T C 0.670884 1.5839e-05
17:36648503 G A 1.481936 -8.6173e-06
17:36654447 G C 0.155173 3.6771e-05
17:36662884 G C 0.438887 -3.4707e-06
17:36668103 A G 0.154917 -1.3440e-05
17:36669125 G A 0.073860 1.1278e-04
17:36669929 G A 1.644980 1.7446e-05
17:36689019 C T 0.122952 1.0375e-06
17:36689220 G A 0.306944 5.5457e-06
17:36689232 G A 0.199296 9.2666e-06
17:36690694 T C 0.157795 -1.4164e-06
17:36693071 A G 0.104968 -1.6233e-05
17:36704829 A G 0.250845 7.0532e-06
17:36706177 G A 0.404700 9.5612e-06
17:36708225 T C 0.077937 -6.5763e-05
17:36717383 A G 0.118295 3.2547e-05
17:36721517 C T 0.144235 -6.1679e-06
17:36722932 A G 0.041886 1.5268e-05
17:36740608 C T 0.139694 3.9344e-05
17:36741972 T C 0.031208 1.4941e-04
17:36744673 G A 0.449430 6.0341e-05
17:36745605 A G 0.287840 4.7569e-05
17:36748710 A C 0.094432 1.6853e-05
17:36753832 G A 1.373132 3.4555e-05
17:36753976 T C 0.024544 -1.4340e-05
17:36759682 T C 0.051413 2.9176e-06
17:36764491 G A 0.085035 2.5209e-05
17:36766705 G A 0.265639 -3.0802e-05
17:36770757 T C 0.039423 2.4195e-04
17:36776675 T C 0.022243 -4.0988e-05
17:36777205 T C 0.214268 -1.3887e-05
17:36782119 G A 0.249339 -2.6297e-05
17:36785061 T C 0.104572 -2.8357e-05
17:36792367 C T 0.219007 1.0104e-04
17:36796578 G C 1.034054 -9.8037e-06
17:36804595 G A 0.269797 -4.6214e-05
17:36810506 T C 1.918330 -3.3559e-05
17:36813498 A G 0.042438 7.6788e-05
17:36821619 A G 0.295256 6.4378e-05
17:36823139 T C 0.494153 6.6851e-05
17:36824188 T C 0.093150 3.9063e-05
17:36826936 T G 0.780866 6.1139e-04
17:36839296 A G 0.040802 -9.3249e-06
17:36847713 A G 0.385797 1.2693e-04
17:36863871 A G 0.022866 -2.5945e-05
17:36874034 A G 0.037170 6.6314e-05
17:36886828 A G 0.277882 2.2250e-04
17:36889559 T C 0.473760 5.0165e-05
17:36889979 T C 0.642961 -8.9552e-04
17:36895514 G A 0.198731 1.5281e-05
17:36896077 C T 0.074863 -2.0147e-05
17:36896534 T C 0.079450 9.2311e-05
17:36900927 T C 0.409306 -2.1486e-06
17:36907020 T C 0.636281 -3.4237e-05
17:36908672 A C 0.981447 5.9806e-06
17:36922196 G A 1.129382 3.4996e-06
17:36928633 C T 0.063458 -2.2734e-05
17:36930277 G T 0.439757 2.6927e-04
17:36942396 C T 0.110651 7.6983e-04
17:36942814 C T 1.114685 1.8957e-05
17:36954001 C T 0.649972 1.6699e-04
17:36957038 C T 0.026028 -2.5027e-06
17:36959002 A G 0.024174 4.5064e-05
17:36962670 G A 0.448991 1.0919e-05
17:36980163 A G 0.159535 9.3223e-04
17:36980566 A C 0.053292 2.8257e-05
17:36980577 C G 1.851043 9.9865e-05
17:36992104 A G 0.155102 5.2422e-05
17:36997461 A G 0.154647 4.5526e-05
17:36997503 C T 0.093851 -1.2691e-05
17:36997929 A C 0.042708 4.8260e-05
17:37004449 C T 0.323290 2.6383e-05
17:37006131 C T 0.872160 -2.0608e-04
17:37007025 G A 0.027865 -1.3682e-05
17:37009563 T C 0.100385 -5.1334e-05
17:37010150 A G 1.692874 -2.4124e-05
17:37013813 T C 0.034824 2.3315e-05
17:37021253 T C 0.054879 1.7558e-05
17:37030771 C T 0.674104 -1.7806e-05
17:37035312 A G 0.143881 -7.7434e-04
17:37036028 G C 0.126977 1.3885e-05
17:37037002 T C 0.266071 3.9789e-05
17:37038190 C T 0.490741 -2.4558e-05
17:37041349 A G 0.780652 -2.7354e-05
17:37044029 C T 1.250764 -6.0248e-06
17:37047859 G A 0.202447 3.8864e-06
17:37048425 G A 1.942703 8.7400e-05
17:37054253 G A 0.891170 -4.1795e-05
17:37054458 C T 1.385959 -5.0571e-05
17:37054772 T C 0.889602 -4.0979e-05
17:37055077 A G 0.476330 -1.5476e-05
17:37063827 A G 0.040306 -2.9322e-05
17:37064348 A G 1.948743 -1.6871e-04
17:37064942 T C 1.560837 -1.0006e-05
17:37066450 G A 0.918298 2.1898e-06
17:37067839 A G 0.669469 1.2189e-06
17:37071995 C T 1.323118 1.2505e-05
17:37072192 G T 0.154660 -1.8746e-05
17:37073182 A G 0.500988 6.3572e-06
17:37074932 T C 0.144735 -5.1626e-05
17:37075758 A G 0.640449 2.6986e-05
17:37081554 A G 0.302202 1.5790e-05
17:37093510 C T 0.070082 -1.2068e-06
17:37101380 C T 1.834197 6.5057e-05
17:37117536 G A 0.053273 -1.1721e-05
17:37125922 G A 0.714299 4.5877e-05
17:37148373 A G 0.947510 1.2961e-05
17:37160446 G A 0.179250 -2.0308e-05
17:37165752 A G 0.040195 3.9720e-05
17:37173642 G A 0.086886 -7.5302e-05
17:37184660 G A 1.468962 -1.4875e-06
17:37188037 G A 0.555910 -1.4590e-05
17:37190141 C T 0.513799 5.0233e-05
17:37191530 G T 0.140142 1.3689e-04
17:37203360 T G 1.010880 2.3713e-05
17:37210058 G A 0.172564 -2.6115e-05
17:37214804 A G 0.572888 5.0847e-05
17:37214898 A G 1.587325 -1.4988e-05
17:37224211 T C 0.143878 -1.0274e-05
17:37226399 G A 0.423535 -1.4337e-05
17:37231600 A G 0.500294 -2.1267e-05
17:37242395 C T 0.584443 -6.5649e-05
17:37247044 A G 0.062581 -2.3440e-05
17:37247163 C T 0.024531 4.9422e-05
17:37247202 T C 0.023077 -7.1562e-05
17:37247708 G A 0.360259 1.0498e-05
17:37253808 T C 0.086973 -8.5809e-05
17:37254642 G A 0.038514 -6.1648e-06
17:37254995 A C 0.243827 -2.9767e-05
17:37255905 C A 0.559889 -1.7688e-05
17:37257853 C T 0.090738 -3.8831e-05
17:37260188 T C 0.030533 -2.2919e-05
17:37261981 C T 0.821708 2.8069e-05
17:37262501 G T 0.144559 1.7877e-05
17:37267979 T C 0.568997 5.7753e-05
17:37271234 A G 0.049722 1.5188e-04
17:37273200 T C 0.251299 5.0824e-05
17:37273267 A G 0.160113 5.3753e-06
17:37275050 A C 0.610162 3.1744e-05
17:37278090 A C 0.039770 -9.4309e-06
17:37283370 T C 0.167198 1.2818e-05
17:37284945 C T 1.170337 1.5792e-04
17:37288065 T C 0.145887 4.0616e-06
17:37288131 T C 0.148675 -2.8945e-05
17:37288287 C T 0.293692 4.9959e-05
17:37293278 C A 0.062906 2.1464e-05
17:37294596 A G 0.120187 1.1768e-04
17:37295052 G A 0.080394 -1.4102e-05
17:37295201 G A 0.077505 -1.4677e-04
17:37295935 T G 0.029744 2.7880e-05
17:37302085 T C 0.090349 -1.1374e-05
17:37304256 T C 0.182324 5.2116e-06
17:37305634 T C 0.269949 9.9901e-05
17:37305723 A G 0.026115 -1.1584e-05
17:37309368 A C 0.163547 1.5565e-04
17:37316089 G A 0.234986 1.4421e-05
17:37317156 A G 0.405748 4.4376e-06
17:37317200 G A 0.105863 1.6369e-05
17:37317211 A G 0.188737 1.0325e-05
17:37317328 C T 0.087450 1.8358e-05
17:37319029 G T 0.402499 6.8595e-06
17:37319065 T C 0.292598 -5.5033e-06
17:37330995 G T 0.206985 -1.6867e-05
17:37332963 A C 0.250332 1.9570e-06
17:37334426 T A 0.210838 1.3595e-05
17:37340336 A G 0.045058 5.0167e-05
17:37343589 A G 0.040799 9.2333e-05
17:37343983 C T 0.043691 6.3172e-05
17:37349655 C T 0.714215 3.4711e-05
17:37350511 G A 0.524017 1.8573e-05
17:37355093 T C 0.260001 9.5127e-05
17:37359216 T C 0.135156 5.7678e-05
17:37364993 A G 0.671075 1.4711e-05
17:37365647 T C 0.101920 1.3276e-05
17:37366429 A G 0.819416 8.6725e-06
17:37369017 G C 0.169289 3.2146e-05
17:37370595 G T 0.129350 1.1365e-05
17:37374806 T C 1.913342 4.7577e-05
17:37378538 G A 1.055691 6.7546e-06
17:37382474 T G 0.064860 5.5277e-05
17:37384940 A G 0.164173 5.1832e-06
17:37387413 G A 1.533790 -1.3225e-05
17:37388567 T C 0.121936 -8.7577e-06
17:37393677 A G 0.135046 1.1054e-05
17:37403979 T C 1.495123 -1.6311e-05
17:37408742 A G 0.029845 3.7717e-05
17:37438037 C T 0.035168 2.5304e-05
17:37442136 T C 0.224901 7.9432e-06
17:37461643 G T 0.509044 1.3384e-05
17:37461873 T C 0.070449 -3.7483e-05
17:37468305 C T 0.038040 -6.9970e-06
17:37488629 C T 0.053756 -7.2664e-05
17:37507772 T C 1.165365 -3.2292e-06
17:37530066 C T 0.193719 4.3996e-05
17:37531456 T C 0.021422 6.1423e-05
17:37532916 T C 0.505844 1.7849e-05
17:37554241 T C 0.037407 -2.5915e-05
17:37561131 A C 0.122641 -1.2330e-05
17:37597185 G A 1.688226 4.2855e-06
17:37601228 A G 0.046083 1.5074e-05
17:37617630 C T 0.023204 1.5622e-05
17:37628894 G A 0.077622 -2.0090e-05
17:37629440 G C 0.039939 1.0140e-05
17:37635650 C A 0.132199 -7.5617e-05
17:37659185 C T 0.037368 -1.5407e-05
17:37671910 A G 1.922092 7.6723e-05
17:37682657 G A 0.195349 4.2505e-05
17:37694226 A G 0.056752 1.0649e-05
17:37696852 A G 1.498379 -1.2835e-05
17:37715786 C T 0.023220 8.4197e-06
17:37722515 A G 0.838391 -4.7609e-07
17:37723291 A G 0.171051 3.6753e-05
17:37725807 A G 0.024291 1.3393e-05
17:37728175 A C 0.054204 -4.0724e-06
17:37730285 T C 0.224483 -6.8444e-07
17:37739187 C T 0.069011 -1.0925e-05
17:37740912 G T 0.124527 -3.5376e-05
17:37756828 A G 0.082027 -4.1396e-05
17:37758753 G A 0.195826 2.9897e-05
17:37771064 C T 0.197290 3.0895e-05
17:37776375 A G 0.110687 -1.5814e-04
17:37785622 T G 0.052026 -2.3705e-05
17:37792090 A G 0.025956 1.0520e-05
17:37792096 A C 0.026203 7.2903e-05
17:37794033 G A 0.257985 -3.9968e-05
17:37807698 C A 1.495435 1.3068e-06
17:37809021 A G 0.052260 1.0119e-05
17:37813374 A G 0.020101 1.7152e-05
17:37814080 A G 1.333546 -1.1512e-05
17:37815304 C G 0.049206 9.0870e-05
17:37817223 A C 0.135260 1.9457e-05
17:37818561 C T 0.135513 2.2634e-05
17:37828496 C T 1.396469 -1.1765e-05
17:37847457 C A 1.919593 4.3835e-05
17:37850777 T C 0.081439 3.7678e-05
17:37853118 G A 1.382054 -9.6238e-06
17:37855331 A C 0.025817 -9.0661e-06
17:37867211 T G 0.023694 4.1356e-06
17:37879494 C T 0.029598 2.2652e-05
17:37879588 G A 0.496814 2.1375e-05
17:37884037 G C 1.355017 -1.2306e-05
17:37885383 T C 0.082027 -2.0954e-04
17:37891229 G A 0.026729 -1.8911e-05
17:37908867 A C 0.693958 -3.5217e-05
17:37917011 T C 0.027505 3.4660e-05
17:37922259 A G 0.960223 5.4298e-06
17:37939398 T G 0.049410 -7.7433e-06
17:37947427 G A 0.035392 -1.1422e-05
17:37954143 T C 0.039647 4.5254e-05
17:37957235 C T 0.053321 -6.8735e-05
17:37957567 C G 0.055256 -4.3932e-05
17:37962845 A G 0.069157 -1.5975e-04
17:37976469 T C 1.039945 -2.5597e-05
17:38003091 A C 0.036758 6.9881e-05
17:38009350 T C 0.021477 -2.5799e-05
17:38013360 A G 0.056937 4.3786e-05
17:38020141 T C 0.401448 7.6380e-05
17:38027030 G C 0.027102 4.1307e-05
17:38040763 A G 0.955199 3.7275e-06
17:38049233 C T 1.035869 -2.8042e-05
17:38051348 G A 1.038699 -2.6299e-05
17:38062217 T C 1.022308 -2.2326e-05
17:38062503 C T 0.080673 -2.2266e-04
17:38064469 C T 0.941823 7.5996e-06
17:38066240 C T 1.025956 -1.2627e-05
17:38068382 C A 1.185407 1.0851e-04
17:38069949 T C 0.960269 2.0846e-05
17:38077464 T C 1.950574 4.0171e-05
17:38080865 G A 0.996563 2.6791e-05
17:38085722 C T 1.559834 -4.2355e-05
17:38088417 C T 1.080095 -7.2919e-06
17:38097674 A C 0.085743 9.8045e-05
17:38100633 T C 0.209286 -7.2860e-06
17:38100673 G C 0.119810 -9.4076e-06
17:38102641 A G 0.901631 2.3320e-05
17:38103440 A G 0.062396 -6.1937e-05
17:38110689 G T 1.234983 7.7368e-05
17:38114598 T C 0.902306 2.0107e-05
17:38115299 T C 0.154306 3.9383e-05
17:38118705 A G 0.085302 1.0105e-07
17:38119254 T G 1.116006 2.3634e-05
17:38121993 A G 0.899346 1.1183e-05
17:38122680 T G 1.007441 -1.3182e-05
17:38128765 C G 0.692676 -9.5794e-05
17:38131187 A C 0.944524 -1.4499e-05
17:38143382 A G 1.852270 -8.7111e-05
17:38154396 T C 0.065184 1.3911e-04
17:38158763 G C 0.336682 6.2279e-05
17:38166879 C T 0.775683 -1.0135e-06
17:38168613 T C 0.335371 6.7667e-05
17:38171306 A G 0.029465 8.1650e-06
17:38179374 A G 0.149516 5.3726e-05
17:38182844 C T 0.479148 1.6092e-04
17:38194296 G A 0.741028 -2.4448e-04
17:38209538 A G 0.021860 1.9028e-05
17:38216487 G A 0.294867 2.1239e-04
17:38217136 T C 0.221756 -3.8436e-05
17:38218804 A G 1.327389 6.2578e-05
17:38223191 T C 0.477827 3.6585e-05
17:38231853 C T 1.451656 -7.4627e-05
17:38246286 G A 0.227690 -1.6157e-05
17:38246454 G A 0.102725 5.5431e-05
17:38250782 T C 0.189656 -2.6266e-06
17:38253228 C T 1.356163 -1.1091e-05
17:38254492 T C 0.528181 2.2346e-05
17:38255594 A G 0.538665 9.3595e-05
17:38257090 A C 0.444103 5.7978e-05
17:38257828 G A 0.092157 2.5186e-05
17:38258536 T C 0.034311 2.1764e-05
17:38261299 A G 0.174011 2.5319e-05
17:38264197 G A 0.253032 -2.0459e-05
17:38276896 A G 0.030166 -5.7369e-05
17:38280177 G C 0.022373 -3.0868e-05
17:38280230 T C 0.189094 -4.8258e-05
17:38282379 G A 0.073769 1.7348e-05
17:38289003 G A 0.510372 5.9373e-05
17:38303570 T C 0.034902 -7.3437e-05
17:38308244 T C 0.471101 -9.9239e-06
17:38316776 G A 0.405291 -1.8401e-06
17:38324788 G A 0.068326 -5.9264e-05
17:38339464 A G 0.054655 3.7501e-05
17:38344485 C T 0.536903 4.2758e-05
17:38348353 C T 0.243516 -6.6133e-06
17:38352388 A C 0.600036 1.6765e-04
17:38357847 C A 0.024862 -2.4929e-06
17:38364764 T C 0.304364 3.0366e-04
17:38365155 A G 0.040449 6.8718e-05
17:38366553 G A 0.039050 -7.0023e-05
17:38386114 T C 0.205690 -1.6072e-05
17:38397982 C T 0.133595 4.4492e-05
17:38407864 A G 0.046995 2.5003e-05
17:38414349 T G 0.257112 7.0796e-06
17:38433225 G A 0.095698 -4.0143e-05
17:38450248 A G 0.050270 7.3483e-05
17:38452235 C T 0.052912 -2.4491e-05
17:38457151 A G 0.207199 -1.1851e-05
17:38462043 C T 1.884159 2.1771e-07
17:38462752 C A 0.050799 3.6475e-05
17:38486912 A G 0.052026 1.7841e-05
17:38489170 G A 0.300141 2.2034e-04
17:38504241 G A 1.406326 9.7753e-07
17:38505824 G C 0.519392 5.5273e-05
17:38512836 A C 0.037462 1.9400e-05
17:38518171 T C 0.029053 1.1733e-05
17:38518223 A C 0.057972 8.8808e-06
17:38519545 A G 0.050381 4.7951e-05
17:38520338 T C 0.104529 1.9342e-04
17:38535514 A G 0.048550 -4.5726e-06
17:38544624 A G 0.286516 3.7848e-04
17:38545193 T C 0.526192 4.1800e-05
17:38547868 T C 0.052039 5.9509e-05
17:38548163 A G 0.036135 -4.4731e-05
17:38582538 C T 0.128038 -1.1169e-04
17:38582776 A G 1.594842 1.6512e-06
17:38593437 G A 0.056272 1.8434e-05
17:38596425 A G 0.800286 -6.3605e-06
17:38596890 G A 0.050653 5.7738e-05
17:38601397 G C 0.095052 3.6302e-05
17:38604146 T C 0.548428 4.6044e-05
17:38607341 A G 0.068875 1.0004e-04
17:38609207 C T 0.597988 1.4930e-05
17:38609635 A G 0.028803 1.8868e-05
17:38617958 T C 0.116445 3.4417e-05
17:38620130 C T 0.260488 -9.5952e-06
17:38620706 C A 0.079774 -6.8145e-05
17:38627349 G A 0.141901 5.4719e-05
17:38630573 C A 1.148594 -2.0651e-05
17:38635107 G C 0.304221 2.3308e-05
17:38638203 A G 0.154021 -2.6198e-05
17:38640605 T C 0.281043 1.0328e-05
17:38640744 T C 0.487820 1.2734e-05
17:38643385 A G 0.091637 -3.5427e-05
17:38643441 T C 0.027913 6.1883e-07
17:38645125 G A 0.495720 1.4052e-05
17:38648030 C G 0.128626 -1.8251e-05
17:38648346 G A 0.536487 4.3903e-05
17:38650414 T C 0.042169 -2.2646e-05
17:38654792 A G 1.883799 -2.2519e-05
17:38660914 A G 0.208682 3.5321e-05
17:38662879 T C 0.043954 6.3597e-06
17:38663793 G A 0.025476 -3.9816e-05
17:38665159 G A 0.087765 9.3688e-05
17:38666907 A G 0.054616 1.6923e-05
17:38670513 G A 0.462487 -6.8399e-05
17:38671228 T C 0.032432 -7.2197e-05
17:38672267 G T 0.026794 -7.2580e-05
17:38673928 G A 0.298392 6.7418e-06
17:38679607 T C 0.109444 -3.9405e-06
17:38680796 T A 0.045285 -2.4645e-07
17:38681128 G C 0.055278 1.0357e-04
17:38682547 A G 0.039861 -6.7937e-05
17:38683645 C T 0.122767 1.3963e-04
17:38690040 C T 0.045142 2.9499e-05
17:38697394 G A 0.051533 1.4131e-04
17:38698666 C T 0.211841 5.4688e-06
17:38701874 C T 0.043344 -7.9525e-05
17:38706103 T C 0.105649 -3.2019e-05
17:38709835 T C 0.078969 -5.9331e-06
17:38713686 A G 1.448508 9.7545e-05
17:38715186 C T 0.075577 9.2867e-05
17:38720826 T C 0.096233 2.4966e-05
17:38720972 A G 0.057505 -6.5882e-06
17:38723925 T C 0.059280 -3.6798e-05
17:38725703 A G 0.052779 5.0108e-05
17:38738153 G A 0.065899 1.0822e-05
17:38739303 T C 0.785995 -1.9103e-04
17:38747318 T C 0.058190 8.3440e-06
17:38752382 C T 0.288719 -7.6324e-06
17:38754800 A G 1.318009 -2.5343e-04
17:38760347 G T 0.251543 -2.9638e-05
17:38768510 A G 0.032068 1.9331e-05
17:38770286 C T 1.298126 -9.4865e-05
17:38773947 G C 1.045931 -7.5927e-05
17:38776450 T C 0.041682 3.2585e-05
17:38779784 T C 0.116824 6.3369e-05
17:38781856 T C 0.042743 2.8495e-05
17:38819445 G A 0.171749 1.0078e-04
17:38833664 G A 1.960493 -1.5700e-05
17:38833815 A G 0.266895 -5.2608e-05
17:38844144 A G 0.097441 -7.0187e-06
17:38847750 C T 0.115614 -1.2583e-05
17:38855772 C T 0.843818 4.6585e-05
17:38857446 A C 0.820617 3.5705e-05
17:38864731 G A 0.568325 6.5878e-05
17:38867318 C T 0.234369 -1.2506e-05
17:38870705 T C 0.046862 5.0428e-05
17:38877404 G A 0.056457 -1.6193e-06
17:38877872 A C 0.751966 -1.9916e-05
17:38878088 G A 0.545656 8.1073e-05
17:38879374 C A 0.147825 -1.4375e-05
17:38881219 A G 0.310485 1.1226e-04
17:38881833 A G 0.827865 -4.5896e-05
17:38882390 T A 0.029134 2.7982e-05
17:38892405 T G 0.147062 -3.8083e-05
17:38894342 C T 0.962239 -1.6174e-05
17:38894728 A G 0.866986 -1.7682e-05
17:38895108 G T 0.123968 -4.2762e-06
17:38896451 T C 0.056947 -4.0579e-05
17:38897592 T C 0.051124 3.2878e-05
17:38898887 T C 0.326097 2.4514e-05
17:38899821 C T 1.316548 -2.4265e-06
17:38899837 G T 0.074230 3.0726e-05
17:38906153 G A 1.218212 -2.3375e-05
17:38907448 T C 0.045966 -7.7720e-05
17:38911212 A G 1.067213 -2.1507e-06
17:38911363 A G 0.820695 -1.9548e-05
17:38916070 T C 0.068914 -1.3011e-04
17:38921043 T C 0.035720 -4.8297e-05
17:38928014 G A 0.246099 3.6311e-05
17:38928543 G A 1.079258 -4.1745e-08
17:38930738 C A 1.714916 -4.6502e-05
17:38931000 C T 0.041351 -4.5013e-05
17:38932263 T G 0.045184 2.7803e-06
17:38935812 G A 1.090488 1.7968e-06
17:38935876 T C 0.358360 -4.6990e-05
17:38936659 T C 0.857281 -3.1758e-05
17:38936791 A G 0.024866 -3.9809e-05
17:38938316 T C 0.245434 1.9335e-05
17:38938557 A G 0.261088 1.4784e-05
17:38938591 G C 0.526523 2.7578e-05
17:38939539 C T 0.830741 -4.4980e-05
17:38940484 T C 1.365034 -8.2991e-05
17:38951621 G T 0.166559 -1.6424e-05
17:38955961 A G 0.362732 2.9791e-05
17:38955991 T C 0.366880 2.8185e-05
17:38956007 G A 0.033402 5.3045e-05
17:38964995 G A 0.058002 2.8001e-05
17:38971595 G A 0.028368 2.9791e-05
17:38972349 T C 0.072263 1.0417e-05
17:38973016 G A 0.037239 -8.5581e-05
17:38973404 C A 0.038783 -5.5140e-05
17:38974612 C T 0.406238 1.2102e-05
17:38976998 A G 1.363164 5.5296e-05
17:38990780 G C 0.107191 -4.2621e-07
17:39001242 C T 0.308421 2.8009e-05
17:39003217 G A 1.216222 6.0439e-05
17:39005455 G T 1.963018 -8.7751e-05
17:39007294 G A 0.324955 8.4051e-05
17:39010562 A G 1.514971 2.6230e-06
17:39016028 T C 0.074474 1.1466e-05
17:39023381 A G 0.173018 7.7587e-06
17:39023396 A G 0.678171 -9.2692e-05
17:39032039 G A 0.227933 3.9665e-05
17:39039996 G A 0.059832 -8.6362e-05
17:39040106 T C 0.585258 -1.2225e-04
17:39041052 T C 0.172505 6.3683e-06
17:39041309 A G 0.172343 5.5457e-06
17:39046547 A G 0.046177 1.6676e-05
17:39046881 A C 1.079576 -2.4774e-05
17:39048154 T C 0.051799 2.1109e-04
17:39052897 C T 0.354621 2.4010e-05
17:39053014 C G 0.976952 -1.3267e-05
17:39053831 A G 0.591632 -6.1401e-05
17:39061807 T C 0.030426 3.4080e-05
17:39064982 T C 0.075999 6.3358e-05
17:39066651 C T 0.103478 2.3137e-05
17:39068732 C T 0.802739 -9.3482e-06
17:39069453 G A 0.366036 1.3669e-05
17:39070870 A G 0.023684 -3.6159e-07
17:39070967 T C 0.063513 -1.7633e-05
17:39071330 G A 0.122108 -4.2981e-05
17:39076152 A C 0.064311 -3.5662e-05
17:39076616 T A 1.123293 -4.4855e-05
17:39078939 G A 0.676561 -4.5374e-05
17:39083591 T C 0.269355 -3.0610e-05
17:39083947 A G 0.145355 3.7520e-05
17:39084504 C T 0.778886 -8.8004e-06
17:39091906 A G 0.724364 -1.1049e-05
17:39092784 T C 0.186056 2.7384e-06
17:39094687 G A 0.977825 -2.6268e-05
17:39096666 A G 0.741518 -1.4182e-05
17:39100732 T C 0.475775 -3.6471e-07
17:39103315 T G 0.335176 2.1351e-05
17:39105745 A G 1.066285 2.3935e-06
17:39110149 T C 0.243626 -3.2140e-05
17:39114962 T C 0.297061 -1.6146e-05
17:39116728 A G 0.263321 -3.8649e-05
17:39119942 A G 0.295016 -2.2107e-05
17:39134202 T C 0.526244 -1.1245e-05
17:39134528 A G 0.231386 -3.5055e-06
17:39135089 A G 0.273286 -1.3985e-05
17:39137297 T C 1.028124 1.2806e-05
17:39140203 T C 0.022568 1.1555e-05
17:39140272 G A 0.204742 6.8650e-05
17:39140417 C T 0.526182 -3.2306e-06
17:39148112 G T 0.664480 3.7834e-05
17:39149279 G A 0.154777 -7.7183e-08
17:39154242 G A 0.912063 5.6967e-05
17:39155398 G A 0.378698 -7.0606e-06
17:39157181 G A 0.247764 1.9915e-05
17:39157255 G A 0.171236 8.1892e-05
17:39160529 G A 0.418098 9.0030e-05
17:39167793 A G 0.175852 3.6907e-05
17:39169280 A G 0.331145 -2.4727e-05
17:39174279 G A 0.125299 -2.8831e-05
17:39177816 A G 0.783606 8.8687e-05
17:39183304 T C 0.026083 1.9749e-04
17:39186925 G A 0.537711 4.5774e-05
17:39195521 T C 0.326610 -1.2407e-05
17:39197499 A G 0.321556 -1.1518e-05
17:39198503 T C 0.026076 2.2166e-04
17:39203713 T C 0.352404 2.2800e-05
17:39204975 A G 1.757312 9.2352e-05
17:39240504 G A 1.233262 1.8503e-05
17:39252000 T C 1.248508 1.8685e-05
17:39254318 T C 0.025745 6.1599e-05
17:39274518 T C 1.454120 1.7106e-05
17:39286884 G T 1.390776 1.2014e-06
17:39288244 T C 0.103312 4.6176e-05
17:39289313 G A 0.067048 2.6818e-05
17:39293419 A G 0.157581 2.2304e-06
17:39293446 G A 0.527759 -5.9043e-05
17:39294792 A C 0.149084 -5.0464e-05
17:39296135 A G 0.044869 -2.4744e-05
17:39296793 A G 0.025456 7.3818e-05
17:39298139 C T 0.056304 1.5647e-06
17:39305257 C A 0.064032 5.1922e-05
17:39313987 T C 0.057346 -1.8609e-05
17:39315129 C T 0.045726 -7.2664e-05
17:39323411 G T 0.771850 -4.5233e-05
17:39328336 T C 0.079644 1.1546e-05
17:39331040 A G 0.064263 3.8268e-05
17:39332202 A G 0.096061 -2.4183e-05
17:39332228 A G 0.129343 1.0270e-04
17:39345594 T G 0.063205 -7.6803e-05
17:39346518 C T 1.848836 3.7539e-05
17:39346632 T C 0.029569 1.2872e-05
17:39347296 T C 0.377669 4.5668e-06
17:39356060 C T 0.355429 3.8721e-06
17:39383073 C G 1.501368 2.3612e-05
17:39387469 T C 0.029215 -5.4402e-05
17:39390471 A C 0.100732 -2.1040e-05
17:39409070 C T 1.470550 -3.4527e-06
17:39440983 A G 0.123004 -7.3919e-05
17:39443265 A G 0.047862 -1.4887e-05
17:39447834 T C 0.076804 -3.2304e-05
17:39448413 T C 0.076194 9.0563e-05
17:39449318 C T 0.037667 -2.5435e-06
17:39458772 A G 0.113095 -3.5343e-05
17:39458893 A G 0.360791 8.6233e-07
17:39462753 G A 0.144274 1.5058e-04
17:39464487 C G 0.600435 2.6342e-05
17:39464736 G C 0.524419 3.7095e-07
17:39465094 T C 0.354365 -1.6397e-06
17:39467500 A G 0.148909 -5.0811e-05
17:39477279 T C 0.169019 -3.3812e-07
17:39481348 A G 0.112300 4.1193e-05
17:39500394 C T 0.269378 -2.0893e-05
17:39500455 A G 0.039332 1.0146e-05
17:39510218 A G 0.202963 -8.6432e-05
17:39521248 C A 0.169629 4.6771e-06
17:39535859 G A 1.316847 1.0549e-05
17:39538895 T C 0.195842 -1.2027e-05
17:39546078 T A 0.026816 5.6060e-06
17:39549846 C T 0.068407 -3.5226e-05
17:39551099 T C 0.059449 -3.2413e-05
17:39552256 T C 0.026898 7.0080e-05
17:39561910 C T 0.559487 1.9363e-05
17:39569839 A G 0.110177 -1.3671e-05
17:39574838 A G 0.044863 -8.4397e-05
17:39577180 A G 0.134770 -4.7511e-05
17:39577215 A G 0.166721 8.5411e-06
17:39579112 A G 0.342628 -1.8585e-06
17:39585220 G A 0.970434 1.0099e-05
17:39593722 T C 0.023571 4.4686e-05
17:39596125 A G 0.815115 -3.1382e-05
17:39598822 T C 1.783466 -2.8238e-05
17:39605910 C T 0.184758 -6.4943e-05
17:39607035 T C 0.083088 9.8708e-06
17:39610981 G A 0.625771 1.4166e-05
17:39616429 A G 0.046015 -1.5278e-05
17:39618757 T C 0.065100 -7.1887e-05
17:39619115 A G 0.773544 -1.4908e-05
17:39619504 A G 1.289644 -1.7581e-05
17:39620399 T C 0.760788 -3.8850e-05
17:39620565 T C 0.612746 7.1281e-06
17:39622046 A G 0.072237 -2.3404e-05
17:39622068 T G 0.986615 3.1594e-05
17:39623363 C T 0.648105 2.4213e-05
17:39625032 C A 0.393379 -7.5069e-07
17:39633354 T C 0.338870 1.1998e-05
17:39634434 T C 0.438829 -3.8532e-05
17:39637244 G A 1.089456 -2.5493e-07
17:39637975 G A 1.441013 9.8632e-06
17:39638669 T C 1.087200 -1.7001e-06
17:39640106 C T 1.834353 1.2440e-05
17:39640399 C T 0.062520 4.9040e-05
17:39642805 G A 0.023525 6.3557e-05
17:39643340 G T 0.447287 -3.9949e-05
17:39643646 A G 1.097116 -1.1859e-05
17:39644345 C T 0.226011 -2.2727e-05
17:39645676 A G 0.028715 -3.3331e-05
17:39649395 A C 0.090482 5.1047e-06
17:39650076 T C 0.535228 -3.0062e-05
17:39651472 T C 0.560863 1.3784e-05
17:39654962 A G 1.478820 -1.6271e-06
17:39657337 A C 1.158247 -2.4039e-06
17:39657338 A G 0.070683 2.7588e-05
17:39659913 A G 1.801168 -2.6902e-05
17:39660741 T C 0.321115 -7.7863e-05
17:39661366 C G 0.097713 5.8359e-05
17:39663039 G A 1.898061 -7.3867e-05
17:39665162 T G 0.140843 -8.2995e-05
17:39665672 C T 0.211237 2.7989e-05
17:39669179 A G 0.041062 -5.6079e-05
17:39677832 T C 0.168688 8.7071e-04
17:39682032 G T 1.249296 1.0237e-05
17:39684410 A G 1.239514 6.2456e-07
17:39689887 A G 0.043629 5.7762e-05
17:39691808 T C 0.037917 9.5514e-06
17:39694480 T C 0.310661 5.3624e-06
17:39701140 C T 0.048219 -4.3088e-05
17:39706586 A G 0.500605 -4.2808e-05
17:39712739 A G 0.187501 2.4258e-06
17:39727018 A G 1.105464 2.0773e-05
17:39736083 C A 1.323894 4.0910e-05
17:39738752 T C 0.045996 -1.6525e-05
17:39751283 A G 0.862974 -2.1759e-05
17:39756889 T C 0.217264 -2.0420e-05
17:39758639 G A 0.121008 4.4512e-05
17:39762074 A C 0.044382 -1.1403e-04
17:39765714 C T 1.164255 1.0125e-05
17:39766504 G A 1.914961 7.1906e-05
17:39766857 T C 0.050309 -4.0440e-05
17:39771360 A G 0.104974 9.6285e-05
17:39785045 G A 0.030676 2.9382e-04
17:39788384 A G 0.830896 -5.1009e-05
17:39792251 C T 0.027505 1.6913e-05
17:39796553 G A 0.832639 -3.0093e-05
17:39800190 T C 0.029183 3.1460e-05
17:39815757 T C 0.051422 1.5645e-04
17:39819959 A G 0.043717 -5.8674e-05
17:39822667 T C 0.315484 -4.5954e-06
17:39823687 G A 0.039189 7.7340e-06
17:39823717 A G 0.061608 -2.4730e-05
17:39824484 A G 0.946357 2.5958e-06
17:39824539 A C 0.721768 3.6471e-05
17:39829302 C A 0.037631 5.8512e-06
17:39863431 A G 0.021604 1.6434e-05
17:39863825 T C 0.113686 1.0378e-05
17:39863901 A G 1.038647 -2.7441e-06
17:39866113 A G 0.123631 -6.2900e-05
17:39871238 G T 0.025658 3.8180e-05
17:39871700 A G 1.755186 -1.1800e-05
17:39881289 C G 1.756461 -7.5482e-06
17:39881730 A C 1.737120 -1.3108e-05
17:39883350 A G 0.463480 -3.6172e-05
17:39883559 A G 0.826407 -3.0113e-05
17:39883672 A G 0.783671 1.7392e-05
17:39884065 A C 0.792775 2.5287e-05
17:39884246 A G 1.649384 -7.9205e-05
17:39890715 T A 1.648969 -9.5024e-05
17:39890876 C T 1.035379 -4.9971e-05
17:39897264 T A 1.651429 -6.2107e-05
17:39897508 C T 0.577806 6.6409e-06
17:39902271 C T 1.449413 -2.0177e-05
17:39907129 T C 1.031283 -4.8327e-05
17:39909018 T C 1.491897 -1.5925e-05
17:39911143 A G 0.050958 3.5344e-05
17:39911373 T C 0.040059 -2.2945e-05
17:39912145 A T 1.491923 -1.5682e-05
17:39915764 G C 1.457869 -2.3115e-05
17:39920321 A G 0.105234 -7.4877e-06
17:39922414 C G 1.453419 -4.7712e-06
17:39923960 C T 1.641361 6.6552e-06
17:39925713 T C 0.097970 -3.1689e-05
17:39930023 T C 0.041598 2.6452e-06
17:39938469 T C 1.184846 -1.3717e-05
17:39940637 T C 0.027410 6.7014e-06
17:39943065 T C 0.451640 -4.7969e-05
17:39948402 G A 0.026278 -2.5042e-05
17:39963355 T C 0.193061 2.6988e-05
17:39967442 C T 0.692105 -1.7296e-05
17:39970273 A G 0.026125 -9.2235e-05
17:39973065 G A 1.734358 1.4694e-05
17:39974642 G A 0.078008 2.9573e-06
17:39983820 A G 1.484302 1.9155e-05
17:39984363 A C 0.052289 -4.8611e-05
17:39988601 T C 1.482630 2.1177e-05
17:39991801 G T 0.326354 1.1079e-05
17:40001580 C T 0.020578 4.4256e-05
17:40010070 A G 0.047755 3.9617e-05
17:40017491 A G 0.422243 -2.8081e-05
17:40025453 C T 1.501790 1.8236e-05
17:40026218 C T 0.106457 5.2970e-05
17:40034781 A C 1.831662 7.0717e-05
17:40038268 T C 0.025427 8.8328e-05
17:40038910 C T 0.037284 -9.6278e-06
17:40048613 G A 1.832042 7.1294e-05
17:40051120 G C 1.881442 5.1936e-05
17:40052999 T C 0.025596 -7.0521e-05
17:40061354 T G 0.132225 4.9021e-06
17:40062719 C T 0.328671 1.4306e-05
17:40065774 G T 0.251870 1.7916e-05
17:40073869 A G 0.072763 1.5859e-05
17:40086986 T C 0.081757 1.2114e-04
17:40091167 T C 0.028718 -2.5847e-05
17:40106335 G A 0.023016 -2.3909e-05
17:40107809 A C 0.403119 -6.2530e-05
17:40113010 A G 0.035612 1.5038e-05
17:40113631 T C 0.107415 7.8890e-05
17:40113960 A C 1.830815 5.9048e-05
17:40125864 A G 0.657739 7.9343e-05
17:40140693 A C 0.051974 -7.7513e-05
17:40142121 T C 1.030309 5.1523e-05
17:40146970 A G 1.704886 3.2529e-05
17:40154777 A G 1.868281 -3.0426e-06
17:40157157 G C 1.950155 -3.5129e-05
17:40174305 C T 0.153430 8.9500e-05
17:40178215 A G 1.893435 3.1736e-05
17:40189830 T C 0.172564 -4.3342e-05
17:40205066 G A 1.704030 6.9905e-05
17:40213963 A G 1.701005 8.6019e-05
17:40215747 C A 0.368305 4.8805e-06
17:40215785 C T 1.355585 1.0735e-04
17:40217435 C T 0.048641 -5.3332e-05
17:40219289 T C 0.028851 -2.3219e-05
17:40226281 A G 0.143118 8.8378e-05
17:40226780 G C 0.300589 -8.8376e-06
17:40228273 T C 0.031886 7.1397e-06
17:40229530 C T 0.108269 -9.1630e-05
17:40239395 T C 0.068320 -4.4795e-05
17:40239619 C T 1.114536 -9.5487e-06
17:40246383 T C 0.043039 -1.9704e-05
17:40248644 T C 0.075217 7.6249e-05
17:40248964 A G 0.087807 -3.4072e-05
17:40249861 C T 0.131128 -1.5012e-05
17:40254065 T C 0.042357 8.5733e-05
17:40257055 C T 0.092407 -2.5476e-04
17:40257163 C T 0.341229 -1.9752e-05
17:40261284 A G 0.408199 -7.5064e-05
17:40263458 C T 0.103488 1.1556e-04
17:40266939 A G 0.154147 -7.5123e-05
17:40268416 G A 0.357929 -2.0892e-07
17:40280291 A G 0.330616 1.5793e-05
17:40288062 A G 0.452851 -1.5178e-06
17:40291283 A G 0.032227 -9.3121e-06
17:40308385 G A 0.045418 -8.5601e-05
17:40314498 G A 0.227407 -2.4469e-05
17:40322252 C T 0.182009 -2.9479e-05
17:40324798 T C 0.052529 -6.5635e-05
17:40332156 T G 0.028069 2.9833e-06
17:40341909 A G 0.115422 -1.0161e-04
17:40342399 C G 0.083867 1.6998e-06
17:40344516 G A 0.020977 -8.1425e-07
17:40356360 G T 0.126506 4.8012e-05
17:40363689 T C 0.045424 2.9355e-05
17:40366653 C T 0.177114 1.9419e-05
17:40375881 T G 0.347928 -9.9304e-07
17:40378517 C G 0.044233 -1.2406e-05
17:40380203 A G 0.045856 -9.8450e-06
17:40394090 T C 0.217459 -8.4351e-06
17:40394367 T C 0.024908 2.7360e-05
17:40400712 A C 0.060796 8.9581e-05
17:40424508 T C 0.132102 1.4795e-05
17:40427147 A G 0.613574 1.1123e-04
17:40448844 A G 0.613473 7.2831e-05
17:40454281 C T 0.214953 7.7985e-05
17:40456052 G T 0.036463 5.6385e-05
17:40464104 A G 0.040565 -1.0018e-04
17:40476667 G C 0.170194 -2.9925e-05
17:40498273 C T 0.698687 2.7632e-05
17:40513732 C T 0.170753 4.1044e-04
17:40514723 C T 0.151307 1.1768e-04
17:40538979 T A 0.129837 -3.8088e-05
17:40542210 C G 1.486477 -8.4605e-06
17:40543297 C T 0.069813 -7.9533e-05
17:40546917 G A 0.148548 5.4722e-05
17:40551185 G A 0.063519 -1.4328e-05
17:40554849 A G 0.179480 2.4751e-05
17:40555114 C A 1.816232 4.8055e-05
17:40566240 C T 0.143982 2.8855e-05
17:40570772 C A 0.518678 6.3655e-05
17:40571284 C T 0.680696 1.6479e-04
17:40579943 C T 0.113816 -3.2157e-05
17:40585877 A G 1.824366 4.0032e-06
17:40605624 T C 0.748113 -4.2714e-05
17:40629582 G A 0.065019 -8.1063e-05
17:40632729 T C 0.078323 -5.1511e-05
17:40679439 C T 0.143978 9.2137e-05
17:40691305 A G 0.043224 3.5651e-05
17:40706596 T C 0.022204 3.4924e-05
17:40717672 G C 0.122190 7.0928e-05
17:40725742 G A 0.032565 1.6563e-05
17:40728373 T C 0.062030 -7.6855e-06
17:40731435 T C 0.030296 1.3795e-04
17:40731661 C T 0.103569 1.7879e-05
17:40737043 C G 1.135831 2.4928e-05
17:40756882 T C 0.159697 3.3458e-05
17:40757564 C A 1.134653 2.5350e-05
17:40759083 C G 0.025070 -3.4030e-05
17:40759937 G T 0.333855 -4.5353e-05
17:40770165 T C 0.048878 1.3487e-05
17:40772288 C T 0.572629 1.2103e-04
17:40782083 G T 0.498888 3.6808e-05
17:40795413 T G 0.041477 -2.1360e-04
17:40797406 T G 0.761810 7.1306e-06
17:40811781 T C 1.136461 2.3550e-05
17:40818584 T C 0.610724 2.9154e-05
17:40818699 G A 1.142424 2.5634e-05
17:40822678 T C 0.241500 -4.6544e-05
17:40824339 A G 0.028232 -2.3372e-04
17:40834631 C G 1.140431 2.6797e-05
17:40838753 G C 0.095422 -3.7261e-04
17:40841070 T C 0.105562 -6.1741e-06
17:40842084 A G 1.041481 -1.4939e-05
17:40843392 T G 0.141034 -1.1687e-04
17:40861424 A G 1.196965 -3.7438e-05
17:40882366 T C 0.035181 2.1416e-05
17:40883541 G A 0.105188 4.6581e-05
17:40912760 G A 0.913459 -2.6087e-05
17:40938261 A G 0.099310 1.8329e-04
17:40943095 T C 0.049683 -1.5158e-04
17:40947694 T C 0.030322 2.0699e-05
17:40971770 T C 0.100998 -4.8595e-05
17:40996656 G A 0.052656 -4.1844e-05
17:40997461 A G 0.022500 -1.0876e-06
17:41004637 A G 0.217715 1.2472e-05
17:41006078 G A 0.023178 -6.4411e-06
17:41028844 C T 0.053308 -2.6164e-05
17:41029545 A G 0.075967 8.8543e-05
17:41034294 A G 0.022214 -1.6285e-07
17:41038924 A G 0.034126 -9.4171e-06
17:41043469 T G 0.042075 1.2898e-04
17:41046727 A G 0.292712 2.4887e-06
17:41051983 G A 0.241130 -1.2121e-05
17:41056283 C T 0.029014 -3.1766e-05
17:41063466 C T 1.574498 -9.0393e-05
17:41064188 T G 0.047875 -1.6625e-05
17:41064320 C T 0.136539 1.3513e-05
17:41071396 G A 1.431724 -4.0809e-04
17:41085683 G A 0.515555 -6.6943e-05
17:41131645 A C 0.179357 -2.0853e-05
17:41134334 G A 1.415482 5.8938e-05
17:41139295 A G 0.020367 -8.5067e-05
17:41143775 A G 0.041925 -6.8206e-05
17:41145826 A G 0.035888 -3.3914e-05
17:41146245 G A 0.404557 -4.2915e-05
17:41150021 G A 0.160658 3.9281e-05
17:41158533 G A 0.138314 -3.3426e-05
17:41167957 A C 1.417400 2.8192e-05
17:41172481 T G 0.636683 2.3364e-05
17:41196363 T C 0.038848 7.0024e-05
17:41201364 C T 0.160629 -4.0439e-05
17:41204856 A G 0.416385 4.9549e-06
17:41222975 T C 0.021097 -2.4785e-05
17:41244429 T C 0.049589 5.4059e-05
17:41245466 A G 0.651413 -5.0252e-06
17:41246481 C T 0.122206 -9.9118e-06
17:41247055 T C 0.059524 2.0697e-05
17:41254723 A G 0.038261 1.0086e-04
17:41266997 T C 0.096233 -9.6863e-05
17:41280762 C T 0.024561 4.7533e-05
17:41291953 G C 0.655814 -2.2272e-06
17:41307101 C T 0.495789 1.3809e-05
17:41327791 G A 0.032308 4.4987e-05
17:41341027 A C 0.075623 -5.0128e-06
17:41353410 G A 0.337185 1.1208e-04
17:41419656 T C 0.663766 -9.2113e-06
17:41422469 A G 0.109109 6.0970e-05
17:41424395 T G 0.159915 -3.3005e-05
17:41426980 T G 0.039423 -7.7603e-05
17:41435270 T G 0.034668 -1.5078e-07
17:41445325 G A 0.479901 6.5484e-05
17:41448680 A G 0.056564 1.1835e-04
17:41454709 C G 0.179071 -1.3088e-04
17:41463821 C G 0.415563 1.6083e-04
17:41469457 C A 0.126354 7.3871e-05
17:41470683 G A 1.220841 3.1297e-05
17:41476843 T C 0.450368 1.4879e-04
17:41485022 A G 0.659251 -1.3072e-05
17:41487451 A G 0.111349 -8.0161e-05
17:41488380 G A 0.020004 -3.1339e-05
17:41502805 A G 0.033717 7.3690e-05
17:41503598 G A 0.706659 -2.4729e-05
17:41511293 T C 1.112449 3.3184e-05
17:41521201 C T 0.042987 -1.2745e-05
17:41524217 T C 0.115854 1.1271e-05
17:41524963 C T 1.723420 -3.8848e-05
17:41532424 C T 0.310424 5.8702e-05
17:41533830 T A 0.502033 -1.3998e-04
17:41544329 C A 0.032071 4.9128e-05
17:41573527 T C 0.114844 1.0801e-04
17:41582284 G A 0.484263 -3.5609e-06
17:41585657 A G 1.026875 -2.1219e-05
17:41592920 T C 0.038696 1.9679e-05
17:41606033 A G 0.029916 1.7174e-05
17:41610270 T A 0.020361 5.7501e-05
17:41611019 A G 0.040429 -2.2318e-05
17:41618244 A G 0.044298 5.8054e-06
17:41624765 T C 0.082510 -6.4868e-06
17:41625224 G C 0.028021 2.7815e-05
17:41627530 A G 0.616735 1.2857e-05
17:41629649 C T 0.195248 2.8555e-06
17:41650012 G A 0.619526 3.3205e-06
17:41652878 C T 1.050432 2.3478e-06
17:41653122 C G 0.116740 1.7268e-05
17:41655200 C T 0.196732 1.1809e-04
17:41661590 T C 0.041059 -4.8453e-05
17:41667507 A G 0.023395 -1.4571e-05
17:41673192 C A 0.039903 -4.1528e-05
17:41673990 C T 1.096389 -7.3770e-06
17:41674976 G A 1.400987 -2.5792e-06
17:41678009 A G 0.054600 -1.2898e-05
17:41682425 G A 1.452747 -2.5045e-05
17:41682852 C G 0.515341 -2.9938e-05
17:41687016 G A 1.748165 -1.0602e-05
17:41689963 T C 0.273617 4.6527e-05
17:41690304 A C 0.195894 -3.8829e-05
17:41695496 A G 0.053659 1.4598e-06
17:41705798 T C 0.076077 -9.1045e-05
17:41705947 A G 0.048219 7.8404e-05
17:41709508 A G 0.572074 -1.3595e-05
17:41714118 G A 0.081059 -9.3627e-05
17:41724658 C A 0.411324 3.0004e-05
17:41727216 T C 0.092176 -1.4629e-04
17:41728870 T C 0.046749 2.6090e-04
17:41729227 G T 0.071900 -1.4469e-04
17:41738823 A G 0.205628 -5.1371e-05
17:41740041 C T 0.203609 -5.0501e-05
17:41746847 T C 0.412168 1.8474e-04
17:41748964 C G 0.092189 6.5909e-05
17:41757610 G C 0.101404 -2.0828e-05
17:41760775 A G 0.124355 -2.6407e-05
17:41764918 T C 0.122339 -5.3253e-05
17:41768051 C A 0.390642 -4.8785e-05
17:41769420 A G 0.077635 5.4737e-05
17:41773814 C T 0.781399 1.5402e-05
17:41776943 C A 0.067852 9.3973e-05
17:41780484 A G 0.753070 1.2708e-05
17:41784403 T C 0.045223 -2.0318e-05
17:41796933 A C 0.122384 -4.0463e-05
17:41803431 C T 0.022564 -5.9638e-05
17:41807331 C T 1.278946 3.4204e-07
17:41816956 T C 0.086081 3.8452e-05
17:41824639 A G 0.722258 2.4949e-06
17:41826839 C G 0.165676 -3.0263e-05
17:41836082 T C 0.033977 -2.1760e-05
17:41836456 A G 0.117233 -4.1622e-05
17:41837660 C T 0.132287 -4.9687e-05
17:41839323 A G 1.846953 3.3611e-05
17:41840849 T C 0.057817 9.4668e-05
17:41843029 C A 1.426213 1.8418e-06
17:41858026 T G 0.152161 -3.5069e-05
17:41879074 C T 0.206842 2.8128e-06
17:41879544 G A 0.427644 2.6730e-05
17:41881450 T C 0.047381 -1.1040e-04
17:41885771 C A 0.036823 2.0408e-04
17:41902083 G A 0.098872 3.4116e-05
17:41912024 G T 1.793090 -1.7191e-04
17:41926126 T C 0.063691 1.0755e-04
17:41926542 A G 0.048469 -9.8711e-05
17:41930093 A G 0.614729 -2.7604e-06
17:41935629 G A 0.334481 -3.2294e-05
17:41936553 A G 0.087142 1.4257e-05
17:41939212 C T 0.026911 -6.4105e-05
17:41955315 A G 0.037339 2.2523e-04
17:41965831 A G 1.733608 1.0349e-05
17:41969301 C A 0.343800 3.8408e-05
17:41973872 A G 0.027722 -3.4941e-05
17:41976736 T C 1.722524 9.9696e-07
17:41978541 T C 0.028319 -5.8102e-05
17:41981241 G T 0.089417 -2.4196e-05
17:41981300 C T 0.692793 1.4773e-05
17:41984550 A G 0.028397 -1.5301e-05
17:41988992 T C 1.017530 -1.7589e-05
17:41993873 T C 0.307249 -1.0333e-04
17:41994696 A G 0.122251 -9.9459e-06
17:41999943 A G 0.027057 1.1092e-04
17:42007482 G A 0.707506 2.8478e-06
17:42010991 C G 0.131943 -1.0115e-04
17:42011535 T C 0.914942 -1.2855e-05
17:42012821 A G 0.108165 4.9790e-05
17:42016521 C T 0.048229 2.0139e-05
17:42023811 G A 1.532784 4.5823e-05
17:42027330 G C 0.218663 2.2755e-05
17:42051615 A G 0.046333 1.6210e-05
17:42051767 A G 0.176452 -2.4337e-05
17:42055918 A G 0.079226 -3.5537e-05
17:42058536 A G 0.095844 -7.6280e-05
17:42059543 T C 0.034691 -1.7324e-05
17:42061761 A G 1.259271 2.5829e-05
17:42065275 A G 1.794132 -2.0737e-05
17:42067036 C T 1.889959 -6.6500e-05
17:42074901 A G 0.087947 -3.8867e-05
17:42076367 C G 0.136695 3.3611e-05
17:42088853 A G 1.890300 -3.6525e-05
17:42091213 G A 1.686282 -8.6866e-05
17:42095884 C T 1.853172 -5.3771e-06
17:42101720 A G 0.417628 3.8035e-06
17:42111834 T C 0.104247 -9.2441e-05
17:42152103 A G 0.131976 -4.3736e-05
17:42154470 G A 1.102131 -1.4243e-05
17:42158310 G T 1.561587 -1.1047e-06
17:42160711 A G 0.036868 2.2641e-04
17:42180550 T A 0.065107 6.4965e-05
17:42182267 G A 1.475957 6.8188e-06
17:42185520 A G 0.098333 8.1674e-05
17:42191042 T C 0.047031 1.8373e-05
17:42193185 C G 1.593359 2.1155e-05
17:42193897 T C 0.182340 2.6772e-05
17:42207970 A G 0.047962 -1.4025e-06
17:42209821 A G 0.025151 6.0882e-05
17:42224023 G A 0.072822 8.3177e-05
17:42225547 C A 0.583265 -4.3286e-06
17:42238737 C A 0.041137 1.5505e-05
17:42254011 G C 0.582596 -3.1572e-06
17:42259463 A G 1.138454 -1.9408e-05
17:42271058 T C 0.058222 9.6538e-06
17:42277679 C T 0.074347 9.1314e-05
17:42281051 A G 0.030270 -1.3693e-06
17:42281493 G A 0.175063 -2.2148e-05
17:42284294 T C 0.077353 3.7849e-05
17:42287433 T C 0.055100 4.2419e-05
17:42290860 A G 0.067362 -1.1820e-06
17:42292696 A G 0.032568 -1.9270e-05
17:42299300 G A 0.343105 2.1887e-05
17:42305699 A G 0.677934 -9.0575e-05
17:42327418 A G 0.042013 4.0925e-06
17:42333071 T C 0.040793 -8.2636e-06
17:42335135 T C 0.160068 -6.1316e-05
17:42336424 A G 0.044253 9.9900e-05
17:42338482 A G 0.183609 -1.2789e-05
17:42338945 C T 0.044928 1.0003e-04
17:42338993 T C 0.035836 2.9226e-05
17:42338998 G T 0.087613 -5.2934e-05
17:42339303 T G 1.417274 2.0903e-05
17:42344422 A G 0.022415 -6.6758e-05
17:42344552 A C 0.046284 -8.8551e-05
17:42348725 T C 0.272556 9.2690e-05
17:42355095 G A 0.071994 -2.4129e-04
17:42357986 T C 0.039108 7.4542e-05
17:42359168 A C 0.602752 -4.9381e-06
17:42366577 G C 0.753625 -1.4759e-05
17:42369725 A G 0.090203 -1.5215e-04
17:42371127 A G 0.085571 9.4539e-05
17:42371414 T C 0.028764 -1.0337e-05
17:42374234 T C 0.036495 -8.9611e-05
17:42374666 T C 0.032828 2.1753e-05
17:42385645 A G 0.170210 -2.7806e-06
17:42392622 C T 0.715990 -1.5960e-05
17:42393494 T C 0.539892 -2.2994e-05
17:42393999 A G 0.024908 1.5239e-04
17:42395240 T G 0.073695 -3.9137e-05
17:42396896 T C 0.191376 -1.7688e-04
17:42398052 G A 0.745647 -1.6524e-05
17:42398802 A G 0.187131 1.0117e-04
17:42398997 T C 0.048735 1.0843e-04
17:42418967 A G 0.793070 -1.6981e-05
17:42420650 T C 0.134955 -3.4251e-05
17:42432774 A G 0.079391 -1.1556e-04
17:42436220 A G 0.184784 -4.6638e-05
17:42437000 A G 0.131021 -1.1243e-05
17:42439469 A G 0.074204 1.0379e-05
17:42443784 C T 0.773138 1.7117e-05
17:42463054 C G 0.026566 -5.2559e-05
17:42464604 C G 0.027112 4.1048e-05
17:42468139 A G 0.112621 -3.2525e-06
17:42472588 T C 1.251237 -8.7277e-06
17:42475557 T C 0.092890 -1.2050e-04
17:42477385 C T 0.024775 -1.5851e-04
17:42482072 C T 0.031221 3.2378e-05
17:42482291 A G 1.028498 3.6794e-06
17:42486768 G A 0.123504 -2.9509e-06
17:42506728 C T 0.140681 -3.7719e-05
17:42519616 T C 0.055587 -1.0108e-04
17:42528762 C A 0.118136 -3.5478e-06
17:42546955 T C 0.124874 -4.7584e-05
17:42555485 G A 1.361642 -1.6175e-05
17:42567121 C T 0.076444 -2.6523e-05
17:42572299 T C 0.025693 3.5950e-05
17:42573761 A G 0.024723 -1.4473e-04
17:42607368 T C 0.596495 -1.2863e-06
17:42624404 A G 0.884062 2.0771e-06
17:42626949 C T 1.479252 -4.4973e-06
17:42635716 C T 0.083870 -1.0468e-05
17:42637488 T C 0.214411 -2.7105e-05
17:42639174 T C 0.040049 -6.7500e-05
17:42650933 C T 1.339337 -4.6394e-06
17:42657323 G A 1.411415 3.1295e-05
17:42660868 C T 1.734407 -2.0792e-05
17:42662191 T C 0.323452 -5.1164e-05
17:42670778 G A 1.105010 2.2186e-05
17:42672663 C T 0.273072 -4.5091e-06
17:42697809 G T 0.687230 7.0515e-06
17:42700120 A G 0.412275 2.9725e-07
17:42702227 T G 1.805067 1.0344e-06
17:42704830 A C 0.047307 3.5915e-05
17:42719228 A G 0.277411 2.4160e-06
17:42728320 A G 0.884205 -2.0241e-05
17:42741461 A G 0.062312 -5.9379e-06
17:42744210 T A 0.055038 2.2563e-05
17:42744238 C A 0.401298 6.3080e-06
17:42745180 G A 0.022675 9.6927e-05
17:42753873 G A 0.196134 -6.3505e-05
17:42754777 T C 0.920713 2.2588e-05
17:42762718 T A 0.037352 1.3861e-04
17:42769457 A G 0.044003 -7.6977e-07
17:42770743 A G 0.067596 -2.3978e-06
17:42785311 C T 0.083760 -9.6032e-05
17:42786711 A G 0.035356 9.0739e-06
17:42796045 A G 0.035307 -2.9471e-05
17:42800414 T C 0.177637 3.0565e-06
17:42804136 C T 0.043055 5.1448e-05
17:42814955 A G 0.168506 8.8133e-05
17:42823211 T G 1.454477 2.3262e-05
17:42835129 C T 0.294406 -1.6560e-05
17:42841978 A G 0.063873 5.7279e-05
17:42846331 T G 0.077703 -1.2263e-05
17:42851074 A G 0.079430 -1.4486e-05
17:42854610 C T 1.205784 -2.6962e-05
17:42855746 G A 0.088895 -1.9666e-05
17:42865459 T C 0.878229 -9.0614e-06
17:42872361 T C 0.687434 -2.6314e-05
17:42872579 A C 1.788163 3.8599e-06
17:42874450 C A 0.265556 -2.5668e-06
17:42876111 G C 0.086736 -3.7280e-05
17:42884957 T A 0.343024 4.4635e-06
17:42896377 C T 1.536607 4.4383e-06
17:42923398 T C 0.782379 8.4506e-06
17:42923432 G A 1.280498 2.0354e-05
17:42925559 T C 1.266278 1.7226e-05
17:42925608 T C 0.028206 -2.5261e-06
17:42934415 C T 0.034188 -2.5015e-06
17:42935059 C T 0.404901 7.4134e-06
17:42940657 C T 0.081825 -1.0622e-04
17:42954781 C A 0.035093 -3.1213e-05
17:42962808 T C 0.230614 1.5490e-05
17:42976338 T C 0.056505 8.4661e-05
17:42981104 C T 0.696357 -4.4664e-06
17:42981654 G A 0.633600 3.3010e-05
17:42984085 T C 0.026093 -4.1392e-05
17:42985772 T C 0.474591 7.9553e-06
17:42987512 A G 0.056866 8.2221e-05
17:42987523 A G 0.327866 2.1739e-05
17:42987524 C T 0.549655 1.9562e-05
17:42989063 T C 0.083981 2.4735e-05
17:42991449 T C 0.041977 1.9711e-06
17:42994147 A G 0.049407 9.2393e-06
17:42995066 G A 0.030653 2.3109e-05
17:43000481 T C 0.086188 -9.6187e-05
17:43003484 C T 0.540129 -1.2733e-05
17:43005128 T C 0.033207 2.0276e-05
17:43008446 T C 0.097145 9.5286e-06
17:43008970 C T 0.180964 3.7136e-05
17:43009886 A G 0.815349 -8.7714e-06
17:43015872 C A 0.042795 5.4200e-06
17:43028573 A G 0.054931 3.1490e-05
17:43036079 T C 0.097392 1.0384e-05
17:43040094 A T 0.599718 2.7134e-05
17:43041806 C T 1.085354 1.8643e-05
17:43054377 A G 0.079722 3.6698e-06
17:43056905 T G 0.070900 -1.0652e-05
17:43058742 C T 1.295558 -2.6237e-05
17:43059071 A G 0.579399 4.1945e-05
17:43060255 T C 0.474311 6.9273e-06
17:43061270 C T 0.089541 1.6667e-05
17:43068547 C T 0.092420 1.5388e-05
17:43068628 A G 1.389010 -3.0777e-05
17:43069017 A C 0.039345 6.8073e-06
17:43070257 A G 0.195352 4.3679e-05
17:43071792 C T 0.022175 2.3324e-05
17:43073296 T C 0.087996 -1.4266e-05
17:43073430 T C 0.103147 -8.1822e-06
17:43087376 A G 0.359857 -6.6136e-06
17:43093282 A C 0.069248 -2.6974e-05
17:43093949 A C 0.058628 -1.3257e-04
17:43114333 T C 0.152554 8.0026e-06
17:43116313 T C 0.518097 -3.3088e-05
17:43116679 A G 0.085483 8.1109e-05
17:43120669 G C 0.130255 4.2500e-05
17:43122245 T C 0.405839 -5.4050e-05
17:43131480 T A 1.259586 -1.1247e-05
17:43136303 C T 1.258784 -1.2124e-05
17:43141634 T C 1.100888 -1.8137e-05
17:43147351 T C 0.460076 -2.7428e-05
17:43148510 A G 0.246210 3.3688e-05
17:43155379 A C 0.257453 8.1476e-06
17:43165185 C T 1.165417 -7.7562e-05
17:43170907 T C 1.892916 -1.0325e-04
17:43171154 T C 0.429949 -1.6782e-05
17:43179674 G A 0.139636 1.5753e-05
17:43183108 A G 0.695263 5.5643e-05
17:43190322 C T 0.028991 -3.4631e-05
17:43190846 A G 0.085561 -2.4315e-05
17:43195205 T C 0.111417 3.1087e-05
17:43195981 C T 0.535841 1.0657e-04
17:43199904 G A 0.999335 3.5203e-06
17:43201309 A G 0.035522 5.6624e-05
17:43207030 T C 0.169337 3.2943e-05
17:43208121 T A 0.536104 1.6469e-05
17:43212963 T G 1.035547 -7.2610e-06
17:43216281 T C 0.680482 1.0496e-04
17:43216472 G A 0.129278 5.5686e-05
17:43219912 G A 0.175777 2.7107e-05
17:43227214 C T 0.506776 2.6373e-05
17:43248581 T C 0.362164 2.6297e-05
17:43253551 A G 0.229832 5.9516e-06
17:43268267 T C 1.351051 -1.0893e-04
17:43274524 A G 0.021928 -5.0984e-05
17:43287642 T G 0.883429 -4.5409e-05
17:43289122 G A 0.157435 2.6373e-05
17:43294383 A G 0.045288 1.5479e-05
17:43298388 G A 1.396040 8.8303e-06
17:43312893 G A 0.370817 3.2116e-05
17:43317574 A G 0.295977 3.6711e-05
17:43333125 T C 0.941206 1.7352e-05
17:43334649 A C 1.019114 -5.2055e-06
17:43335567 T G 0.043487 4.2723e-05
17:43336687 C G 1.400659 3.9506e-05
17:43340631 T C 0.104802 -3.5570e-05
17:43342141 C G 1.451332 1.6221e-05
17:43364638 T C 0.022331 -4.6844e-05
17:43365392 A G 0.246116 4.2336e-06
17:43368600 T C 0.112696 -7.4277e-05
17:43370481 T C 0.511936 1.9447e-05
17:43383100 G A 0.856061 2.4733e-05
17:43395013 C T 0.042513 1.1305e-04
17:43395255 G T 0.025119 -5.0914e-06
17:43398618 A G 0.101128 -1.1788e-04
17:43403005 C T 1.237161 -2.4792e-05
17:43410053 A G 0.025872 1.1876e-04
17:43411574 G A 0.122823 7.8332e-06
17:43413451 G A 1.457476 -2.4995e-05
17:43417273 T G 0.216949 -7.9853e-05
17:43417458 A G 0.051585 -7.5976e-05
17:43419848 G A 0.022435 3.6478e-05
17:43423890 C T 0.194109 -1.0293e-05
17:43424018 A G 0.099216 7.0804e-06
17:43430696 G A 0.690917 -1.0551e-05
17:43456769 T C 0.792940 -2.3300e-05
17:43459697 T C 0.958363 -2.0623e-05
17:43461460 G A 0.933368 1.7388e-05
17:43462127 A C 0.044642 -2.0546e-05
17:43470156 A G 0.562047 6.8359e-05
17:43472507 G A 0.520843 3.4557e-05
17:43482264 T C 0.109677 -1.6515e-04
17:43501182 T C 0.648816 -6.5283e-05
17:43504466 T C 0.080881 -2.1025e-06
17:43508223 T G 0.371340 -3.0884e-05
17:43516738 C A 1.478907 -9.8761e-05
17:43546853 A G 1.150885 -5.0681e-05
17:43555253 G A 0.371015 -2.9681e-05
17:43572896 G T 0.455269 -6.6604e-05
17:43584936 G C 0.036557 8.7882e-05
17:43659975 C T 0.428738 -5.9624e-05
17:43703798 T C 0.041692 -8.7622e-05
17:43719143 G A 0.454191 -4.5338e-05
17:43728376 A G 1.483477 5.5357e-05
17:43733264 T C 1.936520 1.9416e-05
17:43744347 A G 0.062474 -4.6410e-04
17:43749694 C T 0.040835 4.1912e-05
17:43751913 A G 1.506117 6.2372e-05
17:43752305 G C 0.038336 -5.9255e-05
17:43757579 C A 0.224888 1.5167e-04
17:43761751 A G 0.023097 4.2513e-05
17:43763292 T G 0.031120 1.3045e-06
17:43767804 G A 0.076278 -3.3363e-05
17:43783175 T C 0.146906 2.5164e-05
17:43784625 A G 0.063682 1.6642e-05
17:43796179 C T 1.919067 -1.8621e-05
17:43798308 A G 0.136607 -9.1802e-06
17:43805194 G T 1.076483 3.3183e-05
17:43811260 A G 1.093014 -1.2626e-06
17:43813186 A G 0.809127 -1.6415e-05
17:43818196 C A 0.090449 2.4059e-05
17:43829558 G A 0.108418 -2.5933e-05
17:43857223 G C 0.059212 3.6467e-05
17:43857811 A C 0.022409 6.0667e-05
17:43858705 A C 0.289969 2.5507e-05
17:43859106 C A 0.913140 2.1567e-05
17:43865871 A G 0.308979 5.1877e-05
17:43869277 G T 0.042263 2.4365e-05
17:43879911 C A 0.177708 1.6247e-06
17:43884402 T C 0.087265 1.5612e-05
17:43888447 A G 0.033766 -2.9835e-05
17:43891633 C T 1.790182 -5.1688e-05
17:43901665 C T 0.095756 2.7582e-05
17:43903402 T C 0.040426 4.8526e-05
17:43916189 A G 0.070504 1.7002e-05
17:43922640 A G 0.137153 1.0686e-04
17:43923180 A G 1.124780 -2.9217e-05
17:43923898 G A 1.800837 -4.4195e-05
17:43924412 C T 1.726198 -9.7203e-05
17:43925297 T C 0.528522 -1.2153e-05
17:43930200 C T 0.149431 3.5218e-05
17:43934387 A G 0.260777 6.9956e-05
17:43945088 T C 0.082634 5.7718e-06
17:43953502 G A 0.379844 -5.1890e-05
17:43968246 C T 0.034801 3.8634e-05
17:43976235 G A 1.390633 2.0472e-06
17:43976684 C T 0.677810 5.8860e-06
17:43989313 C T 0.054425 -2.0066e-04
17:43994763 G A 0.187789 7.5681e-06
17:43998278 T C 0.053759 -1.0738e-04
17:44004924 G A 0.112787 -1.2805e-05
17:44019712 A G 0.767000 -2.1951e-05
17:44030670 A G 0.026988 -2.4698e-05
17:44031385 T C 0.046586 -8.7421e-06
17:44038785 G A 0.442958 -4.2714e-05
17:44044058 A C 0.027871 1.1114e-04
17:44054696 A G 1.187040 4.0548e-05
17:44060492 A G 0.116983 2.6104e-05
17:44067382 C T 0.389672 4.5155e-05
17:44071851 A G 0.827232 -8.3453e-06
17:44072799 T C 0.088333 -3.7582e-05
17:44073122 A G 0.067846 2.8486e-05
17:44078618 C T 0.082059 -5.7850e-05
17:44081064 G A 0.453896 -3.7151e-05
17:44081268 A G 0.245041 -9.5156e-05
17:44083297 C T 0.214616 3.8118e-05
17:44086267 G A 0.352145 5.9303e-06
17:44087500 G A 1.235638 -1.5705e-05
17:44089281 A G 0.055898 -2.0437e-04
17:44103704 A G 0.055324 4.2708e-05
17:44105727 A G 0.031137 2.2778e-05
17:44116843 A C 0.784674 2.4190e-05
17:44127212 G A 0.023162 5.4830e-05
17:44141223 T C 0.144501 7.7523e-06
17:44147404 A C 0.364349 1.4057e-05
17:44159102 T C 0.452578 -4.3983e-05
17:44162230 A G 1.103757 -6.8573e-06
17:44162309 T A 0.022276 3.6053e-05
17:44164583 T C 0.069449 4.1326e-05
17:44182580 A G 0.055084 9.6237e-06
17:44202136 T C 0.112673 3.8428e-05
17:44207665 G A 0.069375 3.8628e-05
17:44229787 C A 0.031240 -1.1512e-04
17:44238217 T C 0.027345 5.4297e-06
17:44248848 A G 0.363213 9.3165e-06
17:44252598 C A 0.031899 -7.3168e-05
17:44275616 A G 0.069901 1.8803e-05
17:44282481 A C 0.114526 3.5198e-05
17:44333890 A G 0.446521 -4.8592e-05
17:44334419 T C 0.446810 -5.5680e-05
17:44792632 G C 0.046421 -1.3184e-04
17:44793283 T C 0.672952 4.6547e-05
17:44798551 A G 0.065392 -1.9887e-05
17:44800946 T C 0.477664 -1.3951e-04
17:44810652 T C 0.044629 -8.2222e-06
17:44814598 G A 0.045415 5.0926e-05
17:44828931 A G 0.433555 -5.4615e-05
17:44833217 A C 0.325961 2.1123e-05
17:44845538 T C 0.040773 3.7349e-06
17:44852612 C A 0.507012 -9.5019e-06
17:44855547 T C 0.092913 4.1045e-05
17:44856641 C G 1.565825 5.2367e-05
17:44857756 T C 0.044340 -1.1672e-04
17:44860458 T C 0.031711 -1.0724e-04
17:44862613 G A 1.526412 1.0700e-04
17:44863133 C T 0.495363 -3.8978e-05
17:44866196 G A 0.097106 -5.4239e-06
17:44868049 T C 0.042886 -3.7730e-05
17:44869567 T C 0.651286 -3.9804e-05
17:44871725 C T 0.214856 -1.3331e-04
17:44872032 A G 0.064814 2.4472e-04
17:44873995 C T 0.507418 1.2726e-04
17:44874065 T C 0.038410 -9.9979e-06
17:44876583 G A 0.227615 -1.8464e-05
17:44877342 T C 0.029251 -5.4795e-05
17:44878268 C T 1.770477 5.2163e-05
17:44879350 A G 0.849615 7.6530e-04
17:44891899 A G 0.049800 -1.1897e-05
17:44892950 G C 0.109187 -1.4957e-04
17:44893221 G C 0.375553 -1.5308e-04
17:44901449 A G 1.281228 -1.2404e-04
17:44908300 G A 0.548344 -1.3679e-05
17:44915265 A G 1.010987 -3.4457e-05
17:44915660 G A 0.281754 -1.4091e-04
17:44921929 C T 0.527941 2.7189e-05
17:44923447 A G 0.038167 -3.4306e-05
17:44923793 A G 0.202658 1.8041e-06
17:44925643 A G 0.287564 2.5189e-05
17:44926208 A C 0.063623 2.3361e-05
17:44931399 T C 0.080131 -3.7861e-05
17:44944605 G A 0.096908 -2.4696e-05
17:44947756 G A 0.582603 -1.1309e-05
17:44948923 A G 0.085250 -1.0302e-04
17:44949100 C G 0.217926 -5.4720e-05
17:44949244 A G 0.049657 1.0540e-04
17:44950122 C T 1.478213 3.3987e-04
17:44950253 A G 0.610192 -3.3151e-05
17:44953205 C T 0.045541 8.6884e-06
17:44954937 T C 0.049235 -9.5321e-05
17:44958022 T C 0.205502 -1.6900e-05
17:44970670 T C 0.042094 2.2105e-05
17:44979705 C A 0.071887 3.6159e-05
17:44987733 C A 1.970198 -3.7741e-05
17:44987791 T G 1.244736 -1.0163e-04
17:44990284 C T 1.957630 -8.1368e-05
17:44996623 G A 0.256382 -6.7899e-05
17:44998056 A G 0.050088 -3.3848e-05
17:45000565 A C 0.049991 -3.6399e-05
17:45002540 G A 0.088145 1.9428e-05
17:45005095 T C 0.640121 1.0717e-04
17:45008570 A G 0.697548 9.3343e-05
17:45010552 A G 0.029342 3.9789e-05
17:45010863 G A 0.033886 6.2724e-05
17:45013271 C T 0.295013 4.0312e-03
17:45019731 C T 0.964599 -1.7679e-04
17:45051129 G A 1.781850 -1.0622e-05
17:45052241 A G 1.617024 -4.5200e-05
17:45055107 G A 0.273175 3.3059e-04
17:45056928 C T 0.898327 -5.4320e-05
17:45057826 A C 1.245989 -2.4169e-05
17:45059900 T C 0.021269 -8.1498e-05
17:45066365 T C 1.078408 -7.0117e-05
17:45071164 G A 0.163586 -5.2062e-05
17:45076183 G C 0.200704 4.4172e-06
17:45078586 C T 1.495399 -1.0415e-04
17:45083252 T G 0.218115 2.1922e-05
17:45104835 T C 0.264178 6.1491e-05
17:45139029 T C 1.922641 -1.8337e-04
17:45144509 C T 0.060504 -2.4206e-06
17:45146839 A G 0.211652 -1.3749e-06
17:45150375 A G 0.263110 5.3808e-05
17:45161468 T G 0.043318 9.0904e-06
17:45181499 A G 1.024453 -6.0323e-04
17:45203281 C T 0.029877 1.4556e-04
17:45209503 A G 0.189321 -1.8068e-04
17:45215743 C T 0.048673 9.2491e-05
17:45215865 T C 0.038751 -1.4076e-05
17:45217429 C T 0.827978 4.0144e-05
17:45229812 C T 0.109729 6.4579e-05
17:45252022 T C 0.065389 1.4458e-05
17:45253958 C T 0.147682 6.2656e-05
17:45256532 G A 0.239030 4.3529e-05
17:45261955 A G 0.191626 1.5722e-05
17:45267212 C A 0.188653 -1.4970e-04
17:45267629 T C 0.129489 -3.0705e-05
17:45274139 A G 0.128490 -5.2646e-05
17:45280028 T C 0.039803 1.0843e-04
17:45280802 G T 0.125244 2.2389e-05
17:45281257 G T 0.431435 8.2991e-05
17:45282361 G A 0.035742 1.5558e-06
17:45284787 G A 0.709570 -2.7828e-04
17:45301220 A G 0.056252 1.7373e-05
17:45306864 C T 0.088609 -7.4972e-06
17:45307359 A G 0.848764 -1.4866e-05
17:45307928 G A 0.792162 -1.3652e-05
17:45308047 G A 0.665584 -3.0588e-05
17:45308742 T C 0.099174 -3.2847e-05
17:45310291 A G 0.117282 -1.0143e-04
17:45313193 C T 0.096084 1.9490e-05
17:45315486 G A 0.547951 1.3284e-04
17:45317499 C T 0.208228 1.6002e-04
17:45320514 T G 0.496892 1.0216e-04
17:45329770 A G 0.323894 9.9836e-06
17:45333196 T C 0.044707 1.2000e-05
17:45333743 G A 1.342005 -1.0052e-05
17:45337337 G T 0.606887 -4.3432e-05
17:45343399 A G 0.036417 -5.4536e-06
17:45349053 A G 0.067797 9.9116e-05
17:45357489 T C 0.214272 -9.7608e-05
17:45360680 T C 0.076785 1.5041e-04
17:45360730 C T 0.301329 -3.0981e-06
17:45362645 A G 0.039514 -2.5314e-04
17:45368248 A G 0.044311 -3.9933e-05
17:45371897 T C 0.048001 8.7451e-05
17:45373571 C T 0.223025 4.8082e-05
17:45388283 G A 0.131427 -8.5322e-06
17:45393407 A G 1.286889 1.8264e-05
17:45404363 C T 0.043672 -3.3983e-05
17:45405144 A G 1.199893 1.5529e-04
17:45412629 T C 0.028712 -1.4101e-04
17:45414622 G C 0.033912 8.9681e-05
17:45419139 G A 0.434385 2.3748e-04
17:45425287 T C 0.104377 -1.0932e-04
17:45438788 T C 0.021587 2.2103e-05
17:45447832 G A 0.107003 -3.5264e-05
17:45451894 A G 1.218858 1.6239e-04
17:45452257 T A 0.034483 1.1949e-05
17:45468842 T A 0.107963 -3.9233e-05
17:45502165 G A 0.108226 -2.9614e-05
17:45504870 T C 0.134248 -1.3195e-04
17:45505768 C T 0.039997 -4.7610e-05
17:45548320 T C 0.022331 -1.0243e-04
17:45550604 T C 0.109103 3.4548e-05
17:45695110 G A 0.031993 -4.3156e-05
17:45700138 C T 0.049225 2.1184e-05
17:45702280 C T 1.001723 -2.1752e-04
17:45710040 G T 0.040056 4.7312e-05
17:45720651 G A 0.026683 -2.0913e-04
17:45721010 C T 0.114887 4.0077e-05
17:45730168 G C 0.025226 -2.0216e-06
17:45742034 C T 0.042678 -1.8121e-05
17:45759767 T C 0.464649 2.2666e-04
17:45768836 C T 1.030994 3.0159e-05
17:45774072 C T 1.169100 3.1670e-05
17:45785702 T C 0.032876 -1.1259e-04
17:45794706 G A 1.336185 3.4048e-05
17:45796313 T C 0.030286 4.3170e-05
17:45799578 C T 0.551797 3.4109e-06
17:45805811 G A 0.266204 -1.3607e-05
17:45808828 C T 0.513598 -2.8760e-05
17:45809424 C T 0.048599 -3.0069e-04
17:45810919 G C 0.052211 1.1246e-04
17:45811915 C T 0.038650 -2.1359e-06
17:45817367 A G 0.780370 -4.7082e-05
17:45823035 A G 0.179678 1.9751e-05
17:45823462 C T 0.119152 8.8156e-04
17:45825384 G A 0.097155 6.6837e-05
17:45836727 A G 0.055691 -1.3982e-05
17:45858836 T C 0.589098 -1.1553e-05
17:45860951 T C 0.176494 5.7900e-06
17:45873200 G T 0.047485 -2.1368e-05
17:45880185 T C 0.384949 -2.1943e-05
17:45880748 T C 0.451809 3.8092e-05
17:45881197 C G 0.286379 1.9499e-04
17:45882243 A G 0.045879 6.3468e-05
17:45884486 A G 0.042954 -1.0252e-04
17:45885756 T C 1.139782 4.2031e-05
17:45889349 A G 0.102715 6.7481e-05
17:45891419 A G 0.026700 -5.3479e-05
17:45892859 C A 0.251160 5.9318e-06
17:45892879 A G 0.027258 -8.0653e-05
17:45895317 A G 0.788848 1.7400e-05
17:45909183 G T 0.783726 5.0763e-06
17:45912302 T C 0.316591 3.9141e-05
17:45912672 T C 0.049985 -4.1819e-05
17:45914403 A G 0.021769 2.5036e-04
17:45915766 C T 0.045635 -7.4289e-06
17:45915788 C T 1.960080 4.4934e-05
17:45917605 C T 0.074042 3.2575e-05
17:45917703 T C 0.058443 6.8103e-05
17:45930197 C T 0.041838 1.1902e-05
17:45930822 A G 1.169097 3.8561e-05
17:45933642 T C 0.067148 1.2597e-05
17:45933872 T G 0.039053 4.9601e-05
17:45936072 C T 0.147198 -2.4003e-05
17:45944894 A G 0.073604 -5.8294e-05
17:45949659 T C 0.041890 -4.0179e-05
17:45957591 G T 0.312715 2.9827e-06
17:45959996 T C 1.977685 1.9436e-05
17:45960746 G A 0.139269 3.5319e-05
17:45969328 T C 0.084357 -1.6441e-05
17:45991240 T C 0.605307 -1.6933e-05
17:46000406 C T 0.306555 -5.4779e-05
17:46010380 C G 0.588062 -2.1912e-05
17:46015969 C T 0.846998 1.0289e-05
17:46020698 T C 0.337062 1.6158e-05
17:46022065 A G 0.137698 -2.8560e-05
17:46027852 A G 0.138662 -2.4706e-05
17:46029089 T C 0.855499 -1.6894e-06
17:46042494 A G 0.112615 9.7594e-05
17:46052883 A G 0.071007 1.7252e-05
17:46055036 A G 0.415619 -4.4216e-06
17:46059110 T C 0.060744 1.2002e-04
17:46060841 T C 0.459913 4.5154e-05
17:46065092 C A 1.481663 -6.8012e-06
17:46066526 G T 0.116935 1.4664e-04
17:46070227 A C 0.038021 3.2613e-05
17:46072228 T C 0.577046 -4.9935e-05
17:46073854 C T 0.028011 -6.9577e-05
17:46083872 C A 0.182048 4.6944e-07
17:46098091 T C 0.127814 5.9261e-06
17:46103237 A C 0.141586 -7.3815e-05
17:46104645 G A 0.068667 8.7923e-05
17:46109371 A G 0.443477 -3.7419e-05
17:46120325 C T 1.605154 -3.2823e-05
17:46123004 A G 0.511196 -1.3397e-05
17:46123932 C T 0.256155 -3.0928e-05
17:46123983 A G 0.116552 -1.4612e-05
17:46126373 A G 0.190032 -6.3313e-06
17:46134798 T C 0.066710 7.1967e-05
17:46136133 C G 0.190126 -6.2519e-06
17:46139167 G A 0.086808 -2.9350e-05
17:46139209 G T 1.632717 -1.0685e-04
17:46149737 C T 0.060244 -1.1767e-05
17:46164576 A G 0.072163 -7.0385e-06
17:46189542 T C 0.025788 -6.8978e-05
17:46229691 T C 1.808819 8.1416e-06
17:46230604 T C 0.061887 -1.7409e-06
17:46238276 G A 0.490677 -4.5169e-05
17:46246915 A C 0.037167 7.2230e-05
17:46250117 C G 0.061634 2.2671e-04
17:46251250 T C 0.039332 6.8605e-05
17:46260674 C T 0.237969 1.1982e-05
17:46261775 A G 1.632113 -9.7883e-05
17:46262171 T C 1.226972 -6.1727e-05
17:46266849 A G 0.068962 -7.0729e-06
17:46276933 C T 0.061004 1.3472e-04
17:46280232 T G 0.405911 5.1517e-06
17:46291721 T G 0.057589 9.3963e-05
17:46292923 T C 1.442003 -5.3274e-05
17:46328667 A G 0.433220 1.4461e-06
17:46339195 C T 0.065184 1.6458e-05
17:46345760 G T 0.233590 2.7078e-05
17:46357120 A G 0.539330 3.0996e-05
17:46380874 G T 0.049852 -8.7805e-06
17:46411500 G A 0.550496 3.0641e-05
17:46423113 G A 0.057268 6.0840e-05
17:46430861 G A 1.094474 3.4342e-05
17:46448831 C T 0.095347 -3.1941e-05
17:46453967 T C 0.099862 -1.3118e-04
17:46455840 C A 0.364582 2.8281e-05
17:46458531 T C 0.047956 -1.3569e-05
17:46460525 T C 0.176261 -1.4291e-05
17:46463909 A G 0.349029 -3.5426e-05
17:46474118 T G 0.106266 8.7914e-05
17:46500100 A G 0.430017 2.7837e-05
17:46505687 T C 0.039154 -5.4661e-05
17:46508156 A G 0.074425 -2.6434e-05
17:46512688 T G 0.715542 2.3939e-05
17:46523974 G A 0.469524 -4.8739e-05
17:46524246 T C 0.113397 3.5986e-05
17:46527239 G A 0.044668 -7.9519e-06
17:46540006 G A 0.031532 -1.8555e-05
17:46541672 C A 0.053659 -1.7923e-05
17:46548931 C T 0.123416 7.4730e-06
17:46550116 T C 0.099891 2.2893e-05
17:46555268 G A 0.496785 5.6707e-07
17:46555343 C A 0.069978 1.3014e-04
17:46555745 C T 0.097386 4.0058e-05
17:46561452 C T 0.318265 -7.0065e-07
17:46567207 T C 0.170223 -7.7221e-05
17:46571866 C T 0.170568 -9.0054e-05
17:46572086 C A 0.035827 1.0714e-04
17:46574318 G A 1.603304 1.0583e-05
17:46579232 T C 0.160356 -5.3499e-05
17:46581184 C T 1.252137 -6.4840e-06
17:46585890 C T 0.990409 6.9657e-06
17:46589265 G A 0.394219 -1.8285e-05
17:46592125 G A 0.059352 -1.2696e-05
17:46592179 A G 0.089969 1.0353e-04
17:46600513 C T 0.029507 7.4415e-06
17:46605689 C T 0.030708 1.3762e-04
17:46607958 A T 0.392398 -2.9841e-05
17:46617019 G A 1.572083 1.2249e-06
17:46617364 T C 0.021597 -4.9497e-05
17:46618983 A G 0.217683 -6.6316e-05
17:46620288 A G 1.223412 -4.0616e-06
17:46620725 A T 0.027079 4.1308e-05
17:46623054 C G 0.114796 -5.7654e-06
17:46629593 T G 1.403291 4.8285e-05
17:46640398 A G 0.039170 -2.7358e-05
17:46643657 G A 0.041624 9.7101e-05
17:46657862 C A 0.076609 1.8695e-05
17:46658475 T C 0.380392 -7.1428e-05
17:46661292 A G 1.313790 7.7005e-05
17:46663861 T C 0.102608 -6.4139e-05
17:46666483 A G 0.082387 -2.1175e-05
17:46667304 T C 1.044204 1.8960e-05
17:46669430 T C 1.316341 4.9762e-05
17:46673723 G T 1.167458 -6.8328e-07
17:46675426 T C 0.024600 -3.8540e-05
17:46679834 C T 0.133832 1.4099e-04
17:46682334 A G 0.081134 9.1367e-05
17:46684929 G A 0.496840 -2.6085e-05
17:46688135 A G 0.049404 -1.9465e-05
17:46688256 C T 1.825625 4.7765e-05
17:46688371 G A 0.049868 -2.0547e-05
17:46693683 T C 0.337870 -3.1566e-05
17:46694734 A G 0.066220 1.1716e-04
17:46696416 G C 0.998410 -9.7628e-07
17:46700352 A G 0.023483 2.5489e-04
17:46703893 T C 0.138808 -1.1062e-04
17:46703923 T C 0.042951 4.3573e-05
17:46708650 A G 0.212288 1.2697e-05
17:46713327 G A 0.044580 3.1855e-05
17:46715405 G A 0.111346 -5.2642e-07
17:46716595 A G 0.041805 -7.0636e-06
17:46718046 A G 0.024703 1.1721e-04
17:46720565 T C 0.555481 -6.3761e-05
17:46733874 C A 0.069540 -3.7724e-05
17:46735520 C T 1.959308 2.9211e-05
17:46745368 T C 0.041867 -5.3642e-05
17:46748245 C T 0.025726 1.7657e-05
17:46753887 C A 0.204096 4.8675e-06
17:46766398 T G 0.044473 3.5849e-05
17:46766874 C T 1.704007 -2.7566e-05
17:46775005 C T 0.322287 -4.4052e-05
17:46775901 A G 0.267736 2.7142e-05
17:46780151 A G 0.300560 -3.7194e-05
17:46780476 G C 1.009990 1.0384e-04
17:46788433 A C 0.568675 3.1539e-05
17:46792918 T C 0.103565 1.8604e-05
17:46799775 G T 0.040043 -1.7002e-05
17:46799812 G A 0.811318 5.4939e-06
17:46803538 T C 0.931557 -4.8086e-06
17:46805443 G A 0.170973 -9.8236e-05
17:46813531 A G 0.279417 -4.9857e-05
17:46818230 A G 0.288674 -1.1439e-04
17:46820676 T C 0.093176 3.3984e-04
17:46824674 A G 0.356595 2.5010e-05
17:46827590 C T 0.205427 -4.4971e-05
17:46828382 G A 0.064931 -3.3771e-05
17:46828412 T C 0.122663 -3.8437e-05
17:46829494 C T 0.040371 4.6805e-05
17:46830031 G T 1.466178 1.5267e-05
17:46830927 C T 0.806982 2.1775e-05
17:46833298 A G 1.908126 3.6447e-05
17:46833433 G A 1.322287 -1.6005e-05
17:46836124 G A 0.039416 7.8252e-05
17:46838737 C T 0.195729 2.3869e-05
17:46839566 T C 0.753407 6.4778e-05
17:46844564 T C 0.104990 1.4762e-06
17:46847364 A C 0.518317 -8.0008e-05
17:46855295 T C 0.566796 -1.0065e-04
17:46862711 C T 1.875503 -5.1236e-06
17:46863859 A G 0.048112 -4.2455e-05
17:46874272 A G 0.068583 -9.2996e-06
17:46874717 A G 0.022746 -6.1011e-05
17:46877063 A G 0.071718 1.4605e-05
17:46879079 T G 0.738146 4.9490e-05
17:46881748 C T 1.928120 -1.8846e-05
17:46883883 T C 0.048462 1.1192e-04
17:46886614 G C 0.273075 -1.3153e-05
17:46894377 C A 0.565959 -1.3639e-04
17:46918885 C T 0.032678 1.1724e-04
17:46924084 A G 0.031928 8.8241e-05
17:46926615 A G 0.294088 4.7197e-05
17:46928952 A G 0.021101 3.0707e-05
17:46929908 C T 0.071799 2.2830e-05
17:46930251 C T 0.049339 1.7956e-05
17:46932195 A G 0.093760 -6.0222e-06
17:46939658 G C 0.608636 -1.1877e-04
17:46946997 T C 0.108622 2.3252e-05
17:46962853 G C 0.500777 -9.9571e-05
17:46977577 C G 0.026541 -3.5029e-05
17:46978353 C T 1.397997 1.3328e-04
17:46980985 G T 0.049962 1.5978e-06
17:46988044 A G 0.579510 -7.2084e-05
17:46990075 G A 0.090381 -2.3662e-05
17:46996024 T C 0.026865 -1.3441e-05
17:47000251 T C 1.129428 1.5012e-04
17:47004723 A G 0.281176 5.2693e-05
17:47007415 C A 0.072997 1.3421e-05
17:47011628 C T 0.067268 2.3261e-05
17:47015916 C T 0.288732 -4.3012e-05
17:47019923 C G 0.069703 -4.1022e-06
17:47021314 T C 0.049105 2.0405e-05
17:47030172 A G 0.070121 3.2506e-05
17:47039132 C T 1.055687 8.7575e-05
17:47044244 G A 0.027047 8.1027e-06
17:47047868 A G 1.124887 1.1058e-04
17:47048961 T C 0.575884 -5.4105e-05
17:47059790 T C 1.155472 2.0957e-05
17:47067880 T C 0.056982 7.1264e-04
17:47068986 G T 0.394320 -1.1742e-04
17:47073014 A C 0.065214 1.4004e-05
17:47084711 A G 1.041617 -1.6617e-05
17:47088156 C A 0.108210 1.6829e-04
17:47101054 G T 0.027430 2.8563e-06
17:47102038 G A 0.226651 -6.3196e-06
17:47109998 T C 0.650215 -2.8062e-05
17:47117430 A T 0.027771 6.5654e-05
17:47118088 G A 0.337006 5.2962e-05
17:47122492 A G 0.164836 -2.8110e-05
17:47123824 A G 0.041104 2.2409e-05
17:47127532 G A 0.113816 -1.1829e-04
17:47133301 T C 0.053182 8.8529e-05
17:47138942 A G 0.042282 -2.4827e-05
17:47141793 C A 1.838946 3.6284e-05
17:47144618 T C 0.126682 2.3729e-04
17:47150913 A G 0.174209 -1.7974e-05
17:47157428 A G 0.333689 1.1653e-04
17:47159070 C T 0.267934 1.7317e-04
17:47164186 T C 0.096165 1.5348e-04
17:47165236 T C 0.347484 2.7740e-05
17:47165905 G A 0.095779 3.4639e-05
17:47165998 G C 0.822986 -5.0313e-05
17:47168107 T C 0.036706 -1.8795e-05
17:47184864 T C 0.124520 -1.5699e-05
17:47191939 A G 0.039864 1.0412e-04
17:47192620 A G 0.467726 -2.8958e-04
17:47192776 C T 1.429056 -7.2350e-05
17:47196790 A G 0.472633 1.1958e-04
17:47197626 G A 0.092656 -1.1099e-05
17:47198243 T C 0.347445 1.9387e-04
17:47200661 C T 1.587796 -5.8378e-05
17:47205855 A G 1.114685 -2.9325e-04
17:47208596 A G 0.039290 -2.4542e-05
17:47210469 A G 0.122586 -2.5947e-05
17:47210506 A C 1.119927 -1.9834e-04
17:47211515 G A 0.425817 -1.2951e-05
17:47211560 G A 1.108129 3.4101e-05
17:47218974 T C 0.078187 -3.3976e-05
17:47220726 T C 1.005680 1.0934e-04
17:47224253 C T 0.352326 2.0058e-05
17:47226651 T G 0.537532 1.0824e-06
17:47230176 A G 0.021438 8.9995e-06
17:47231161 T C 0.254866 7.4766e-05
17:47233576 T C 0.109359 -2.6465e-05
17:47235321 G A 0.020594 -2.8219e-05
17:47239647 T C 1.132634 -1.0181e-05
17:47241642 A G 0.223145 1.1414e-04
17:47246163 C T 0.206771 3.0309e-05
17:47246956 T C 0.026719 8.0930e-05
17:47254616 G A 0.058988 4.0273e-05
17:47277765 G A 0.047080 -9.9224e-07
17:47278643 A G 0.385108 8.0288e-06
17:47283815 T C 0.623421 -1.5640e-07
17:47284735 C T 0.117237 -1.4195e-05
17:47286748 A C 0.204622 6.7793e-05
17:47286962 T C 0.193499 1.3025e-04
17:47287109 A G 0.934254 -7.9392e-06
17:47292698 T C 0.047060 5.6699e-06
17:47293906 A G 0.104880 -7.7300e-07
17:47297297 C T 1.977040 -1.3164e-04
17:47298966 T C 0.187679 8.5012e-06
17:47306809 G A 0.048913 -7.9402e-06
17:47306829 T C 0.488775 -5.9418e-05
17:47314413 G A 0.692890 -1.4990e-04
17:47318157 A G 0.172148 -2.8313e-05
17:47329705 C T 0.422457 -8.7557e-06
17:47331987 T C 1.076168 -3.6700e-05
17:47336931 T C 0.174329 1.3597e-05
17:47340957 T C 0.055058 -4.4658e-05
17:47345797 T G 0.076739 1.5208e-04
17:47357173 T C 0.060553 -6.2230e-05
17:47358947 T C 0.072682 -5.8405e-05
17:47363255 G A 0.459874 -9.7289e-05
17:47393605 A G 0.451231 9.7971e-06
17:47397297 A G 0.028952 -1.5668e-04
17:47399549 C T 0.057018 9.3244e-05
17:47415094 G T 0.115422 4.2989e-05
17:47424426 A G 0.030822 9.2723e-05
17:47440466 G A 0.736471 3.8515e-03
17:47444442 C T 0.924822 8.4629e-05
17:47448172 C T 0.627141 1.1751e-06
17:47455752 A G 0.170785 1.1311e-06
17:47472365 G A 0.139431 -1.2283e-05
17:47474529 A G 0.695730 -1.6280e-04
17:47477146 C A 1.574699 -5.7105e-05
17:47481374 C T 0.866622 7.1046e-05
17:47483672 T C 0.044402 -3.4639e-05
17:47485962 A C 0.223158 1.7880e-04
17:47487941 G A 0.020825 -7.3378e-05
17:47490261 A G 0.037018 3.9273e-05
17:47507019 T G 0.844467 1.6378e-03
17:47508814 G A 0.111595 1.0666e-04
17:47512945 G C 0.175358 -1.6118e-05
17:47514665 C A 0.258164 -4.7536e-05
17:47516483 G C 0.032324 -7.2963e-05
17:47516523 A C 0.781723 -5.0814e-05
17:47519174 C T 1.482793 3.7548e-05
17:47520227 A G 0.187183 4.3582e-06
17:47523690 G A 0.056674 -7.0668e-05
17:47528637 A G 0.262377 7.3322e-06
17:47532513 A G 0.091709 -5.3136e-05
17:47534574 G A 1.106279 6.5400e-05
17:47542743 G T 1.578451 -2.6532e-05
17:47543692 A G 0.064113 9.2638e-06
17:47546764 A G 0.071747 -5.7964e-05
17:47547111 C T 1.030656 -1.2803e-05
17:47548103 C T 0.833843 -1.5908e-04
17:47551127 C T 0.093023 6.0294e-06
17:47555846 G C 0.250225 -7.3546e-05
17:47557284 C T 1.905075 -2.6161e-05
17:47562700 G A 0.233396 2.4205e-06
17:47563873 C T 1.346520 -3.1253e-06
17:47564012 C T 0.839150 3.3158e-05
17:47574283 C A 0.037167 -2.8774e-05
17:47576580 G A 0.170801 2.2175e-05
17:47577614 G A 0.448118 -1.5166e-05
17:47577872 T C 0.808049 4.1282e-05
17:47581236 A G 0.060923 9.2313e-05
17:47587712 T G 0.183690 -3.8114e-05
17:47588761 T C 0.169156 -3.6205e-05
17:47591609 G T 0.187731 -4.4480e-05
17:47591690 C T 1.164891 -1.0671e-05
17:47591886 A G 0.532806 1.6283e-05
17:47592201 C G 0.055418 -3.3490e-05
17:47594519 A G 0.793064 2.9961e-03
17:47598296 G A 0.237355 3.2895e-05
17:47601234 G A 1.345449 7.3042e-06
17:47601793 A G 0.086892 1.2108e-04
17:47602216 C T 0.312322 4.0432e-05
17:47603516 A C 1.132845 1.3323e-05
17:47603656 T C 0.042766 5.7601e-05
17:47603719 A G 0.976592 2.8553e-05
17:47606037 A G 1.569529 -2.1949e-05
17:47613109 T C 0.846336 1.3992e-04
17:47617353 A G 0.760730 2.8434e-05
17:47627933 C T 0.026687 6.3601e-05
17:47629847 C T 0.529382 -2.0403e-05
17:47642371 A G 0.024320 -1.2555e-05
17:47645719 C T 0.256375 -5.7961e-05
17:47654503 C T 1.305373 -6.4752e-06
17:47661317 G A 0.070520 -1.8749e-04
17:47677191 C T 0.194430 5.4925e-05
17:47685050 G T 0.366669 3.4561e-05
17:47693240 T C 0.030127 6.8350e-05
17:47693858 G A 0.029984 4.0292e-05
17:47696820 A G 0.356419 2.3221e-05
17:47701415 A G 0.272822 8.4443e-06
17:47709530 A G 0.021785 -1.7306e-05
17:47718188 G A 1.164297 2.5145e-05
17:47728559 G A 0.190587 -2.6980e-06
17:47731331 G A 0.235856 -1.6178e-05
17:47738546 T C 0.423782 9.0712e-06
17:47742277 C T 0.165998 7.2950e-06
17:47742498 C T 0.180720 1.3804e-04
17:47748772 C G 0.023434 -2.8645e-05
17:47752820 C G 0.646129 -9.7933e-05
17:47768915 T G 0.135413 4.1867e-06
17:47777073 C A 0.024178 -6.6053e-05
17:47781095 G T 0.243896 2.1401e-05
17:47782865 T G 0.183210 -2.3856e-05
17:47783663 T C 0.178062 -6.0763e-05
17:47787594 C T 0.039131 8.1982e-05
17:47800544 T C 0.079284 6.4004e-05
17:47817990 C T 0.031779 1.0433e-04
17:47824937 T C 0.341356 6.1435e-06
17:47826367 C T 0.258930 -2.3321e-05
17:47835179 A G 0.091047 1.1088e-05
17:47846255 T C 1.763820 1.1138e-05
17:47878047 A G 0.077911 2.8781e-05
17:47879581 A G 0.039017 6.4629e-05
17:47902078 G A 0.081683 -3.7013e-05
17:47930111 T C 0.046758 2.7836e-05
17:47943488 A G 0.334906 -7.0847e-06
17:47943987 G A 1.766390 2.3138e-06
17:47947919 T C 0.068417 1.0302e-04
17:47948829 G A 0.098012 1.2080e-06
17:47963502 A G 0.035603 -6.4286e-06
17:47967842 A G 1.076554 -2.2121e-06
17:47972654 C T 1.736133 -8.1198e-05
17:47974739 A G 0.585904 -3.3112e-05
17:47977040 A C 0.615395 3.3581e-05
17:47978594 T C 0.169010 -8.5044e-05
17:47980714 C T 0.062942 -4.3869e-05
17:47988606 T C 0.037537 -3.4742e-05
17:47989987 G A 0.177186 1.2753e-04
17:47990193 G A 0.594966 1.6200e-05
17:47991511 C G 0.094873 6.5492e-05
17:47993097 C T 1.286107 1.2604e-05
17:47993857 G A 1.932206 -2.7340e-05
17:47994255 A C 0.607478 -1.0673e-05
17:47998525 C T 0.433522 -8.5228e-05
17:47999530 A G 0.390143 3.2297e-05
17:48000935 C G 0.094075 -1.3345e-04
17:48002944 C T 1.954852 -4.3660e-05
17:48003001 C T 0.524718 1.2595e-05
17:48004624 A G 0.330603 4.7374e-05
17:48009459 G A 0.907834 -4.3361e-05
17:48010304 T C 0.103848 -5.8123e-05
17:48010577 G A 0.405093 2.1350e-06
17:48013857 G A 0.309713 -1.1339e-05
17:48022187 C T 0.364534 -4.3791e-05
17:48023142 G T 0.450358 -1.3785e-05
17:48023407 C T 0.081167 -3.3178e-05
17:48025253 T C 0.369253 2.7282e-05
17:48026533 G T 0.896237 -1.7641e-06
17:48026706 A G 0.210205 -1.2393e-05
17:48031400 G A 0.461488 7.9157e-05
17:48031560 C T 0.297217 -1.4609e-05
17:48033589 G C 0.155611 -4.5489e-05
17:48034029 A G 1.846184 3.9581e-05
17:48034324 A G 0.167211 -4.3160e-06
17:48037287 G C 0.215946 1.3579e-05
17:48041116 T C 0.247719 3.9811e-05
17:48043662 T G 0.149697 -1.2318e-04
17:48046963 G A 0.100099 1.3068e-05
17:48053255 T C 0.058021 -1.9693e-05
17:48058561 T C 0.080368 -2.1978e-04
17:48063591 A G 0.165160 2.7873e-05
17:48064320 G A 1.811036 -1.1502e-06
17:48065326 A G 0.026037 7.7819e-05
17:48065374 A G 0.106415 -7.4042e-05
17:48067439 A G 1.694361 1.2963e-05
17:48070225 T C 0.346198 9.8136e-05
17:48072225 A G 0.084088 -1.1421e-04
17:48077390 G A 0.170925 -7.5557e-05
17:48079157 T C 0.123524 1.3938e-04
17:48086954 A G 0.165270 1.0592e-05
17:48091740 A C 0.079089 -1.3331e-04
17:48092439 A G 0.429903 -8.5539e-06
17:48099218 T C 0.080576 2.0359e-04
17:48099343 T C 0.032720 -1.9660e-05
17:48099674 A G 1.905101 -8.4269e-05
17:48099946 C G 1.428514 -5.7114e-04
17:48103784 C T 0.046969 -3.3794e-05
17:48106296 T C 0.025788 -1.0021e-04
17:48106403 T C 0.920966 1.1584e-05
17:48112023 A G 1.822973 -2.5557e-05
17:48113252 A G 0.071111 -5.6755e-05
17:48114868 C T 0.169065 2.2845e-04
17:48120213 A G 1.246414 1.7460e-05
17:48120415 G A 0.067307 8.1750e-05
17:48121662 A C 0.156238 2.2096e-05
17:48121876 G A 0.135205 -1.5703e-04
17:48122681 T C 0.028047 -4.7194e-05
17:48122961 C T 1.730408 -4.3705e-05
17:48123424 A G 0.063636 -5.6519e-05
17:48124547 C T 0.244960 1.6350e-06
17:48124582 G T 0.278164 1.7349e-05
17:48125627 A C 0.149629 -2.7407e-05
17:48126461 A G 0.054009 1.9905e-05
17:48130124 A G 0.023769 3.1612e-05
17:48131460 G A 0.240601 -6.5060e-05
17:48135892 T C 0.028845 -3.7992e-05
17:48145269 A G 0.147273 -8.2125e-06
17:48151908 C T 1.835642 8.5037e-06
17:48155425 A G 0.164887 -1.5139e-04
17:48161756 C A 1.609555 3.5516e-05
17:48166331 C T 0.068563 2.1232e-05
17:48167298 G A 1.800240 3.3941e-05
17:48167575 T C 0.043428 -4.3005e-05
17:48168421 T C 1.180110 3.0604e-06
17:48170895 A G 0.295347 -8.6397e-05
17:48172095 A C 0.052698 -1.1138e-06
17:48172277 G A 0.131115 -8.2886e-06
17:48174437 C T 1.855992 8.2330e-05
17:48175151 T C 0.305915 -1.0466e-04
17:48176336 T C 0.779951 8.4887e-05
17:48176844 C G 0.203606 -7.3280e-06
17:48184288 A G 1.372310 1.4709e-05
17:48187470 A G 0.306743 -1.2000e-04
17:48192005 T C 0.077953 1.2920e-05
17:48194132 T C 0.071147 8.1191e-05
17:48195818 T C 1.107788 1.4197e-05
17:48196396 A G 0.028550 7.6721e-05
17:48203254 A G 0.025151 2.3302e-05
17:48205071 A G 0.335289 9.8865e-06
17:48210990 C T 0.094276 -3.2735e-05
17:48211533 G T 1.037917 -9.6060e-04
17:48216944 T C 0.306010 -2.3008e-04
17:48220584 A G 0.317879 1.7788e-04
17:48223550 C T 0.628462 -6.6046e-05
17:48224075 C T 0.343086 -9.7143e-06
17:48229441 G T 0.955429 -6.1191e-05
17:48236941 C T 0.067229 1.7565e-05
17:48241732 T C 1.267177 -2.4614e-05
17:48242918 T G 0.359766 6.6741e-05
17:48243461 A G 0.126234 7.7801e-05
17:48248906 G C 0.408221 1.6527e-05
17:48248998 T C 0.356997 5.3765e-05
17:48249621 C G 0.050858 5.0409e-05
17:48253226 G A 0.089391 2.4531e-05
17:48257917 C A 0.066804 -1.0757e-05
17:48258321 T C 1.601649 -1.6517e-05
17:48260429 G C 0.201597 -4.0059e-06
17:48265542 T G 0.226206 -8.0958e-06
17:48268443 T G 0.258437 3.5827e-05
17:48273155 C A 1.756517 -1.2855e-05
17:48273439 C T 1.668031 2.0725e-05
17:48274291 G T 1.744102 -2.1387e-05
17:48275292 G T 0.037057 2.3745e-05
17:48275489 G A 0.606433 2.9332e-05
17:48278507 T C 0.402106 -3.4290e-05
17:48281439 A G 0.061539 2.7075e-05
17:48285181 T C 0.056220 4.6725e-05
17:48285993 C G 0.157104 -3.4467e-05
17:48289070 A C 1.820114 -2.6461e-05
17:48292725 T G 1.382869 -1.2002e-04
17:48295137 A C 0.369776 -6.5673e-05
17:48295448 G C 0.308940 1.0474e-04
17:48297769 T A 0.213528 3.2118e-05
17:48298364 A G 0.103277 3.3231e-05
17:48300633 G A 0.128626 1.2002e-05
17:48309874 A C 0.537237 4.7804e-05
17:48317481 T C 0.505445 2.8753e-05
17:48326959 C T 0.471741 -1.3910e-04
17:48327046 T C 1.541502 -2.9714e-05
17:48333349 A G 0.456356 -1.7336e-05
17:48338421 T C 0.047907 1.3097e-04
17:48339882 C T 1.503760 -3.1142e-05
17:48345995 C T 0.186579 -1.6262e-04
17:48347181 T C 0.172921 -4.8903e-05
17:48347632 T C 0.171256 -6.7619e-06
17:48351018 T G 1.898061 -9.5059e-05
17:48352870 G A 1.527789 -1.6391e-05
17:48353738 G C 0.033418 -5.0496e-05
17:48354681 C T 0.066567 9.8301e-06
17:48355560 C T 0.285156 -1.0734e-05
17:48357416 T G 0.221604 2.6826e-05
17:48358447 G C 0.118541 -2.4268e-05
17:48361187 T C 0.180302 -1.1511e-04
17:48363767 A G 0.617014 -6.7861e-06
17:48364231 T C 0.997485 -1.5087e-05
17:48364419 T C 0.042000 9.2166e-05
17:48365359 C T 0.069212 -1.9689e-05
17:48365434 C T 1.896120 -1.5046e-05
17:48365856 A G 0.029841 1.0752e-05
17:48366704 G A 0.657106 4.2950e-05
17:48367827 G T 1.911690 1.9006e-05
17:48367902 A G 0.049615 -1.6217e-05
17:48373953 G A 0.124763 2.7869e-05
17:48375832 T A 0.682997 -1.3403e-05
17:48377785 G A 1.286519 -1.0084e-05
17:48379158 C A 1.463094 2.4323e-05
17:48379408 G A 0.361681 6.9064e-05
17:48380707 T C 0.024733 -3.3210e-05
17:48384501 G A 0.387572 3.2933e-05
17:48384723 C T 0.341323 -1.1355e-05
17:48391519 G T 0.277947 -3.6182e-05
17:48391814 G A 0.158954 1.8206e-05
17:48395338 G A 1.406388 -2.7921e-05
17:48396452 C T 0.157104 2.9748e-05
17:48398104 T C 0.176157 4.0404e-05
17:48403695 G A 0.651030 7.7813e-05
17:48404616 A G 0.741791 -2.9069e-05
17:48408733 T C 0.088833 -6.3135e-05
17:48412413 C G 0.069417 -8.5913e-05
17:48413165 C A 0.038644 3.9972e-05
17:48420408 T C 0.203817 6.7433e-05
17:48427191 T C 1.034739 1.0489e-05
17:48431021 A G 0.033645 3.2891e-05
17:48432324 C G 0.487658 -7.9322e-05
17:48437456 G C 0.774125 1.3508e-05
17:48439841 A G 0.116230 2.0008e-06
17:48441711 A G 0.189432 -2.8068e-05
17:48443285 G T 0.442234 4.3975e-05
17:48452776 C A 1.777160 -2.1524e-05
17:48456193 C T 0.580000 -5.5263e-05
17:48457567 A G 1.315114 -6.9856e-05
17:48459773 A G 0.049264 6.5294e-05
17:48460720 C G 0.047200 -1.2761e-05
17:48462389 T C 0.020176 1.0158e-05
17:48471194 A G 0.030078 -1.8901e-05
17:48500804 G C 0.052286 3.6271e-05
17:48502119 G T 0.306951 -2.8316e-07
17:48506368 C T 0.115237 -3.2234e-05
17:48508760 G A 0.049449 -9.3196e-06
17:48510880 G A 0.178120 -8.7968e-05
17:48512134 T G 1.800789 -1.1510e-04
17:48536504 A G 0.466846 1.0726e-05
17:48545043 T C 0.039806 -6.3310e-06
17:48545596 A G 0.595904 -7.1953e-06
17:48557348 C T 1.202438 1.5213e-05
17:48563402 G C 0.413726 3.0398e-05
17:48565938 A G 0.036583 1.1249e-05
17:48566488 G A 0.024051 -7.5975e-06
17:48566895 C T 0.157786 -5.7359e-06
17:48568939 A G 0.021058 -1.8152e-05
17:48572648 C G 1.140772 2.2386e-05
17:48581631 A G 0.029222 -3.8212e-05
17:48582276 A G 0.860527 -7.2121e-05
17:48587307 G A 0.445204 8.9748e-06
17:48591209 G A 0.445483 1.6450e-05
17:48592703 G A 0.894903 -3.8031e-05
17:48592798 T C 0.760386 -1.1430e-05
17:48593134 T C 0.343534 -3.2287e-05
17:48594691 A G 0.063639 -3.5573e-05
17:48595988 C G 0.348827 -4.2728e-05
17:48596287 A G 0.063922 -8.1810e-05
17:48600952 G T 0.035067 -4.0199e-05
17:48601381 C G 1.120859 4.9435e-05
17:48601492 C G 0.088018 2.6274e-05
17:48603434 T C 0.092202 -1.0227e-05
17:48603503 T C 1.059190 1.3428e-04
17:48604679 C G 0.038722 8.8670e-05
17:48606537 G C 1.450312 3.1125e-05
17:48610732 A G 0.326338 -2.9545e-05
17:48612054 T C 0.062179 5.7239e-05
17:48612433 G A 0.219364 -7.1185e-06
17:48613837 G A 1.403356 5.9171e-05
17:48614426 A G 0.083039 1.1625e-04
17:48614674 C T 1.137006 8.0088e-05
17:48617493 G A 0.326406 8.3006e-05
17:48619249 A C 0.888070 -1.5720e-05
17:48625928 G C 0.741015 6.0442e-06
17:48626242 T C 0.023282 -3.0810e-05
17:48628160 G A 0.028202 -4.4351e-05
17:48628581 A T 0.517743 7.7481e-06
17:48629458 G A 1.476811 1.8145e-05
17:48631080 A G 0.031578 1.0254e-04
17:48642946 C A 0.721531 -5.4299e-05
17:48643680 T C 1.257706 -6.0796e-06
17:48643801 C T 0.677765 4.5298e-05
17:48645611 T G 0.120242 -7.8539e-06
17:48652875 G A 1.050436 -2.4302e-04
17:48653130 A G 0.025554 1.4765e-04
17:48655330 T C 0.073883 -2.0120e-04
17:48656154 C T 0.091465 -1.3566e-05
17:48658957 C T 0.230903 -2.3632e-05
17:48662861 C T 0.092014 6.3521e-05
17:48663573 C T 0.715117 -1.9033e-04
17:48675785 A G 1.279385 -5.9035e-06
17:48682923 C T 0.702556 -1.9517e-05
17:48685792 A G 0.201422 -1.9669e-05
17:48686698 T C 0.549817 -2.3327e-05
17:48690070 T C 0.139438 -1.8137e-05
17:48692082 T C 0.052591 3.7587e-06
17:48692881 T C 0.732346 -2.5618e-05
17:48693155 A G 0.540755 -1.9249e-05
17:48693857 T G 0.040783 3.5300e-05
17:48697481 G A 1.347425 -5.6860e-05
17:48700966 G A 0.035064 -2.3284e-05
17:48703986 A G 0.109908 3.0076e-06
17:48710531 A G 0.236190 3.2803e-05
17:48710970 A G 0.113546 6.5648e-05
17:48712705 A G 1.191305 -5.9969e-05
17:48714412 T C 0.168844 -1.5440e-05
17:48716819 A G 0.103686 -1.6822e-04
17:48719848 T C 0.522936 3.9233e-05
17:48719889 G T 0.279411 -1.0244e-04
17:48720808 T G 0.042282 -1.3470e-06
17:48725604 T G 0.589104 -5.9943e-06
17:48727253 C G 1.459573 -6.2153e-06
17:48731392 A G 1.092819 -1.5796e-05
17:48733349 T C 0.020137 -2.0180e-05
17:48734354 A G 0.034691 -1.5259e-05
17:48736403 A G 0.568717 -1.3093e-06
17:48743531 A G 0.268933 1.2559e-05
17:48747883 A G 0.040640 -6.3703e-05
17:48752600 T C 0.748753 1.0657e-05
17:48753423 T C 0.108522 1.3875e-05
17:48761053 A G 0.134040 -2.3489e-06
17:48761105 T C 0.436982 3.6581e-05
17:48779024 C T 0.355053 4.4786e-05
17:48780622 A G 0.038930 8.8879e-06
17:48780985 T G 0.074149 -3.9832e-05
17:48785698 A G 0.136510 2.8602e-05
17:48786216 C T 0.567906 -6.6121e-06
17:48788000 A G 0.034421 5.0606e-05
17:48804963 G A 0.265775 -8.3840e-05
17:48819493 C T 0.226674 4.0756e-05
17:48821340 A G 0.054113 4.5827e-05
17:48827399 A G 0.073873 2.8468e-05
17:48834023 G A 0.973573 -8.4039e-05
17:48834129 G A 0.080345 1.2500e-04
17:48840957 G A 1.041890 -1.9096e-06
17:48845889 A G 0.385472 2.9596e-05
17:48856305 C T 1.969451 -7.4935e-05
17:48857043 T C 1.119690 3.6318e-06
17:48865324 A G 0.223055 -2.6717e-05
17:48868181 T C 0.081465 -1.5118e-05
17:48868225 A G 0.063071 -5.1690e-05
17:48868829 T C 0.059478 -3.6767e-05
17:48869758 C T 0.301005 1.2333e-05
17:48885309 T C 0.464048 4.6549e-06
17:48893818 A G 1.448641 -4.3315e-05
17:48900520 A C 0.515159 -1.3282e-05
17:48906142 T C 1.454779 1.8397e-05
17:48907657 A G 0.035051 5.0558e-05
17:48913390 A G 0.025184 1.6850e-04
17:48913478 T C 0.126971 -5.8682e-05
17:48915049 T C 0.021737 -2.7888e-05
17:48916935 A G 0.055480 -4.1394e-05
17:48919039 T C 1.349360 -1.5172e-09
17:48924904 C T 0.034311 -4.4366e-06
17:48929284 A C 0.056661 -5.2575e-05
17:48932828 C T 0.728658 -3.4805e-05
17:48935649 G A 0.075616 -8.0790e-06
17:48940422 C T 1.412133 -1.0884e-05
17:48942586 G A 0.356212 -2.2492e-05
17:48947421 A G 0.024022 -3.3575e-05
17:48951566 G T 0.035388 1.1704e-04
17:48955410 C T 0.042406 -5.6428e-05
17:48956088 C T 0.754086 -3.3609e-05
17:48968970 T C 0.063422 -3.1028e-05
17:48972547 T C 0.611049 4.7614e-05
17:48977675 A G 0.063490 8.4439e-05
17:48978100 A G 0.032500 -4.0180e-05
17:48978654 A G 0.544095 3.9357e-05
17:48987434 G A 0.061994 -2.1842e-05
17:48987851 C T 1.633876 -5.3094e-06
17:48988250 G A 0.213444 -1.2893e-04
17:48991357 A G 0.262990 7.0038e-06
17:48994272 G A 0.564874 -1.4211e-04
17:48994656 A G 0.025258 -8.1156e-05
17:48995527 G A 1.494477 9.9383e-06
17:48995876 A G 0.549999 1.4528e-04
17:49000744 G T 1.428520 -1.5431e-05
17:49000917 A G 0.055230 5.5575e-05
17:49003711 T C 0.031513 3.9731e-06
17:49013636 A G 0.076324 -2.1610e-06
17:49016246 T C 0.082543 -4.2930e-05
17:49018463 C T 0.650988 7.5306e-05
17:49018578 G A 0.924397 4.9107e-05
17:49019565 T C 0.641883 5.9178e-05
17:49020921 A G 0.113134 -4.1160e-05
17:49025000 A G 0.622967 2.2728e-05
17:49030343 T C 1.147383 -1.8361e-07
17:49032587 A G 0.135640 -9.5286e-05
17:49035711 A G 0.332174 -8.1221e-05
17:49045741 C T 0.065915 -5.5198e-05
17:49047943 T C 0.080407 -3.3021e-05
17:49050238 G A 0.077453 1.5512e-04
17:49050672 A G 0.177965 4.8655e-05
17:49052870 G A 0.021636 3.0766e-05
17:49067763 C T 0.952596 -2.9983e-05
17:49103764 T C 0.025573 -7.8861e-05
17:49109232 C T 0.053396 -1.2034e-04
17:49114170 T C 0.074818 -5.8848e-05
17:49115616 G A 0.115802 6.2157e-06
17:49120964 T C 0.037277 1.0866e-06
17:49136638 A G 1.125844 -1.5719e-05
17:49161581 C T 0.314663 -1.0272e-04
17:49164867 C T 0.185339 3.5748e-05
17:49187654 C A 0.207342 -3.1087e-05
17:49193326 C A 0.609741 9.2476e-06
17:49205430 C T 0.108911 -3.8743e-05
17:49205858 T C 0.100764 -5.4334e-05
17:49210885 G A 0.900368 -7.2714e-06
17:49217617 C A 0.976647 1.7716e-05
17:49221254 C G 0.049881 2.1320e-04
17:49223901 G T 0.365491 -6.4382e-05
17:49224221 T C 0.206644 -1.8973e-05
17:49224464 C T 0.085169 -1.2889e-05
17:49230308 C T 0.799403 1.7172e-05
17:49230552 G T 1.008514 9.6049e-06
17:49235230 A G 0.024256 1.9637e-05
17:49237952 A C 0.086535 1.5520e-06
17:49239431 T C 0.213243 -2.0279e-05
17:49244747 C G 0.715682 -6.3400e-05
17:49252305 T C 0.068427 -2.4894e-05
17:49255974 G C 1.385212 2.0660e-05
17:49260136 C T 0.135049 5.1411e-05
17:49261750 C T 1.120791 -2.5418e-06
17:49292887 G T 0.079794 -4.8074e-05
17:49312929 T C 1.020383 1.2635e-05
17:49335224 C A 0.024285 -1.9181e-05
17:49338257 T C 0.228871 -2.2637e-04
17:49339268 G A 0.142398 -5.1061e-06
17:49345043 T C 0.061328 -5.4160e-05
17:49347570 A T 0.085935 -9.2899e-05
17:49347620 C T 1.111349 6.3776e-06
17:49353836 A G 0.078453 -4.5384e-05
17:49354919 G A 0.024648 1.2143e-05
17:49357575 A G 0.067242 -7.0237e-05
17:49359157 A G 0.139509 6.0127e-05
17:49363600 A G 0.113566 1.4975e-05
17:49364424 G A 0.047307 1.1235e-04
17:49368259 G C 0.025768 3.4441e-05
17:49375911 T C 0.890011 -4.6277e-07
17:49376439 C T 1.029329 1.5901e-05
17:49411197 C T 0.082890 -7.3127e-05
17:49413378 A G 0.066058 -5.0948e-05
17:49414897 G T 0.070881 4.5032e-07
17:49419982 A G 0.034347 3.0832e-05
17:49424993 A G 0.041370 -3.0284e-05
17:49428559 T C 0.636190 8.9025e-05
17:49430385 A G 0.073224 1.0849e-04
17:49431342 A G 0.096409 -1.9877e-05
17:49438381 T C 0.061036 -1.8670e-05
17:49440962 G A 0.077190 4.5883e-05
17:49442469 T C 0.025489 -1.5874e-05
17:49446896 T C 0.265230 -1.1521e-04
17:49447663 A C 0.609208 7.8096e-05
17:49448334 T C 0.178468 1.0507e-05
17:49449132 C T 0.725254 7.7513e-06
17:49455736 G A 0.171661 -6.4439e-05
17:49456775 T C 0.038637 6.2386e-05
17:49459501 T C 0.050368 -2.9866e-05
17:49461290 T C 0.515727 1.4419e-06
17:49464930 C T 0.916380 3.4387e-05
17:49473624 T C 1.580607 2.1279e-05
17:49479690 G A 0.024158 -3.4099e-06
17:49483534 A G 0.076827 -1.5161e-04
17:49487112 G A 0.041254 -5.6042e-05
17:49501395 A G 0.150158 1.3676e-05
17:49508904 A G 0.109794 -2.3233e-04
17:49511574 G A 0.405518 -3.4789e-05
17:49514993 A G 0.049868 -1.1639e-05
17:49521383 A G 1.451231 -1.7130e-06
17:49533812 T C 0.494367 2.3124e-05
17:49535875 C T 0.306211 -2.3513e-05
17:49538419 C G 0.045879 -1.4408e-04
17:49539492 T C 0.154267 2.6675e-05
17:49539803 G C 0.176855 -8.2091e-06
17:49551431 C A 0.037537 4.7498e-05
17:49555033 G A 0.093539 -2.3111e-04
17:49555095 A G 0.519561 -8.9890e-05
17:49559128 G A 1.854645 -6.0124e-05
17:49568865 A G 0.040945 -1.4893e-04
17:49570481 C T 0.582979 -1.6966e-05
17:49570486 C G 0.030147 -1.6591e-05
17:49573828 T C 0.023567 -6.7050e-06
17:49575487 C T 0.032458 3.9830e-05
17:49588472 G C 0.670702 5.3269e-06
17:49591499 T C 0.364345 -5.3500e-05
17:49592451 G A 0.616579 -4.8174e-05
17:49592513 A G 0.083516 1.0265e-05
17:49597802 T C 0.120142 -1.6344e-04
17:49609484 T G 0.543780 -2.8412e-05
17:49610387 A G 0.088979 1.5627e-04
17:49616772 A G 0.035778 6.6433e-05
17:49619463 G A 0.540629 -6.4136e-06
17:49620242 G A 1.148681 -4.7125e-04
17:49622107 A G 0.033516 -3.8621e-05
17:49628004 A G 0.074243 -7.3578e-06
17:49632782 T C 0.750999 1.8473e-05
17:49637111 C T 0.413126 2.0450e-05
17:49642996 T C 0.173404 1.9752e-05
17:49658687 A G 0.612594 2.4812e-05
17:49658922 A G 0.199841 -3.4795e-06
17:49659308 A G 0.110125 6.4786e-05
17:49665710 G T 0.145309 8.1066e-06
17:49687055 A G 0.072137 -4.6062e-05
17:49691386 T C 0.028660 7.4562e-05
17:49694104 T C 0.203366 -9.1819e-05
17:49694821 T C 1.941550 -1.5365e-05
17:49695686 T G 0.500349 -7.9123e-06
17:49711194 C A 0.112530 2.1714e-05
17:49713614 G A 0.032318 9.6009e-05
17:49717867 T C 0.026287 -1.7251e-05
17:49719039 A G 1.412525 1.5119e-05
17:49723880 A G 0.161973 2.8508e-05
17:49730324 A G 0.963498 -1.2208e-05
17:49736182 G T 0.055272 -1.6808e-05
17:49737477 G C 0.031393 1.8517e-05
17:49742500 C T 0.229653 1.3240e-05
17:49744538 A G 0.044428 -6.8645e-06
17:49745874 C T 1.317895 3.7384e-06
17:49747892 A G 0.229196 4.8366e-05
17:49752024 A C 1.454769 -7.5401e-05
17:49752376 C T 0.507970 1.2283e-05
17:49752523 A G 0.029004 1.7260e-05
17:49754272 C T 0.136169 1.3290e-05
17:49755907 T C 1.093442 -1.8024e-05
17:49768723 T C 1.810331 -2.0155e-05
17:49786482 C T 0.039864 2.6147e-05
17:49788122 G A 0.774099 3.5235e-05
17:49789104 G T 0.072199 -1.7247e-05
17:49791987 A C 0.622201 1.9062e-05
17:49792195 G A 0.078787 3.7954e-05
17:49796792 A G 0.838060 -3.3257e-05
17:49799611 A G 0.045716 1.6704e-05
17:49800010 T C 0.065613 4.8119e-05
17:49810392 T C 1.306156 -1.5589e-05
17:49822871 C A 0.064039 3.9588e-05
17:49830970 T C 0.097360 -1.1781e-04
17:49831040 C T 0.056070 -3.5750e-05
17:49834814 C T 0.969604 9.1254e-07
17:49836652 C T 0.109973 5.3198e-06
17:49840006 G A 0.703523 -4.1922e-05
17:49850794 G A 0.037475 3.1140e-05
17:49855817 G T 0.025797 -5.6465e-06
17:49859599 C A 1.976543 -8.1462e-05
17:49861700 G A 1.962820 -2.3289e-05
17:49867150 G A 0.130048 -1.2677e-05
17:49868223 T C 0.108622 1.3669e-05
17:49868887 T C 0.462107 2.0794e-05
17:49872730 C T 1.345062 2.8815e-05
17:49873137 T C 0.035113 -9.9122e-05
17:49873501 T C 0.036469 -2.0643e-05
17:49879769 A T 0.027738 -3.8917e-05
17:49881185 A G 0.505234 -1.2423e-05
17:49888301 G A 0.747432 2.7384e-06
17:49895548 T C 0.142644 -1.1410e-04
17:49896330 T C 0.028374 4.2923e-05
17:49897894 A G 0.108090 -3.9951e-05
17:49900043 C T 0.289336 8.8007e-05
17:49900733 A G 0.032730 3.7982e-05
17:49904413 G A 0.025813 -1.9016e-05
17:49905644 C A 1.104107 3.3318e-06
17:49907913 C G 0.657044 3.1430e-05
17:49909654 G C 0.281011 -2.5597e-05
17:49914191 C T 1.436758 -6.5875e-05
17:49918895 G A 0.078012 2.1267e-05
17:49924097 G A 0.084555 -2.3433e-05
17:49932014 T C 0.043279 4.2671e-06
17:49933116 G A 0.088427 -2.5632e-05
17:49933316 T C 0.023298 -6.3625e-06
17:49942502 C A 1.837167 -1.1562e-04
17:49943598 A G 0.305055 1.6890e-05
17:49946966 A G 0.052211 -5.4092e-05
17:49950847 T C 0.158574 -3.6625e-05
17:49950859 T C 0.040750 5.1611e-06
17:49963430 T C 0.092566 -2.9355e-05
17:49964966 G A 0.129415 -7.2915e-05
17:49980206 C T 0.053860 1.9336e-05
17:49988428 A G 0.053269 1.8085e-04
17:50009406 C T 1.455957 5.5757e-06
17:50011139 C T 0.302900 -3.1105e-05
17:50013929 A G 0.096340 3.2794e-05
17:50020880 T C 0.086746 1.9806e-04
17:50023736 G C 0.173174 1.4848e-05
17:50026320 G T 0.057498 -7.1358e-05
17:50036751 G A 0.049657 1.8960e-05
17:50046272 T C 1.750077 3.5297e-05
17:50053756 A C 0.053058 1.5957e-04
17:50072535 G A 0.029260 2.4550e-05
17:50078907 T G 0.071939 -4.5016e-05
17:50091926 T G 0.734806 -6.6124e-06
17:50092955 G A 0.079495 9.6960e-06
17:50096658 A G 0.034353 1.8088e-07
17:50103672 T C 0.138944 -1.6860e-05
17:50114787 C T 0.047167 2.2170e-05
17:50135183 T C 0.087161 8.7733e-05
17:50138106 T C 0.200182 -2.8054e-05
17:50152987 A G 0.390380 -1.9313e-05
17:50155409 A C 0.078167 -4.8877e-05
17:50157526 C T 0.055454 6.0381e-06
17:50169172 G T 1.040134 3.7111e-05
17:50177850 C T 0.053045 -8.2306e-05
17:50191540 T C 0.037050 2.6075e-05
17:50201546 T C 0.046450 -2.1928e-06
17:50205047 A G 0.070352 -7.4775e-05
17:50206816 C T 0.571694 -3.3148e-05
17:50207133 T C 0.065947 2.4142e-05
17:50211171 G A 0.056525 2.2807e-05
17:50211856 T C 0.945510 -2.0273e-05
17:50213731 A G 0.063581 -2.1506e-05
17:50214918 G C 0.190110 2.9517e-05
17:50217537 A G 0.744796 -1.5592e-04
17:50219309 A G 0.049050 3.0033e-05
17:50221315 C T 0.341411 -7.3731e-05
17:50227015 T C 0.085444 2.3207e-04
17:50227643 T C 0.048962 3.0926e-05
17:50232359 C A 0.363232 -1.1937e-04
17:50232789 C T 0.038040 -6.9368e-05
17:50244342 C T 0.075256 -3.1789e-05
17:50262263 A G 0.032737 -8.2850e-06
17:50270268 T C 0.669582 1.0448e-04
17:50270737 A G 1.418562 -2.9199e-05
17:50272917 A C 0.024135 5.9291e-05
17:50274045 T C 0.054986 2.6189e-04
17:50283381 T C 0.050322 -2.6635e-05
17:50293638 T C 0.169691 -1.2330e-04
17:50312771 A C 0.098531 -4.7963e-06
17:50323312 A C 0.172125 6.1234e-06
17:50331125 A G 0.268797 -8.3570e-05
17:50341661 T C 0.705870 4.1936e-05
17:50342947 T C 1.244441 2.7445e-05
17:50344411 G C 0.042247 -2.4026e-05
17:50345299 T C 0.031974 4.4295e-06
17:50347710 T C 0.602055 -9.2175e-05
17:50359228 C T 0.981902 -1.2702e-04
17:50361073 A C 0.972999 -2.5699e-04
17:50378406 G A 0.034661 -2.0092e-05
17:50392616 A G 0.034084 -7.4664e-06
17:50395539 T C 0.315584 -4.1689e-05
17:50399144 G A 0.334760 -1.3429e-04
17:50405140 G C 0.032110 -5.9087e-05
17:50413539 C T 1.216401 -2.8649e-05
17:50414727 A G 1.906464 2.0149e-05
17:50416580 A G 0.646421 -1.6250e-05
17:50473379 T G 0.283185 -7.8788e-05
17:50478749 G A 0.061582 -1.9848e-05
17:50513725 C G 0.037313 6.0283e-05
17:50519689 A G 0.233181 5.1539e-05
17:50532396 G A 0.979409 1.3456e-06
17:50545104 T G 0.367692 -1.4751e-05
17:50547249 A C 0.388319 -2.0629e-05
17:50550937 T C 0.035229 4.0428e-07
17:50576184 G T 0.084162 3.3392e-05
17:50579289 G A 1.010851 5.7735e-06
17:50595054 G A 0.317032 -1.8534e-05
17:50608641 A C 0.033590 -1.1984e-05
17:50610495 A G 0.451822 -3.2482e-05
17:50615304 T C 0.070738 -1.6476e-06
17:50636814 T C 0.104770 7.1846e-05
17:50637814 C T 0.535676 1.9210e-05
17:50641076 A G 0.114169 7.2850e-05
17:50665238 T C 0.033003 3.2192e-05
17:50677350 G A 0.198763 -9.5655e-07
17:50682160 T C 0.049965 -1.3422e-05
17:50695030 G A 0.024811 -3.7210e-05
17:50695805 A G 0.042321 1.0730e-04
17:50729683 G T 1.476093 2.4034e-05
17:50736813 C G 0.169344 4.5362e-05
17:50736937 C G 0.182570 -7.1211e-05
17:50751274 T C 0.040001 3.3173e-05
17:50764599 C T 0.878317 -5.8455e-06
17:50764975 A C 1.400769 -3.1974e-05
17:50765097 T G 0.067271 -8.9513e-05
17:50778691 A G 0.040832 -2.2387e-05
17:50798293 A G 0.070741 1.6393e-05
17:50800408 C T 0.873227 3.2303e-05
17:50807260 C G 0.042386 1.0360e-05
17:50835641 T C 0.479829 -1.2477e-04
17:50843734 C T 0.041708 3.5100e-05
17:50847866 T G 1.345604 -1.9782e-05
17:50850854 C A 0.079641 -3.5030e-05
17:50853960 A G 0.044055 -6.1792e-07
17:50856696 A G 0.039063 9.3216e-05
17:50865595 C T 0.069988 -1.8315e-05
17:50877789 G A 1.269404 -3.1794e-06
17:50889573 C A 0.040533 -3.0106e-05
17:50893741 C T 0.025544 -1.5224e-05
17:50895539 C T 0.041153 -3.7604e-05
17:50896241 G A 0.252455 -9.6584e-05
17:50908462 A C 0.960895 3.9980e-05
17:50909244 T C 1.709388 1.2389e-04
17:50909620 C T 0.363417 -3.3207e-06
17:50915338 T C 0.105231 6.7749e-05
17:50936864 C T 0.637203 -9.1110e-06
17:50943148 C T 1.645830 1.3579e-04
17:50946116 A T 0.741314 8.1097e-05
17:50946336 A G 1.820461 -2.5280e-05
17:50946504 A C 1.360304 2.2002e-05
17:50949615 T C 1.886347 6.0060e-06
17:50953593 G A 0.909564 -3.6462e-05
17:50958494 A G 0.099469 4.4346e-05
17:50958539 T C 0.144767 1.0286e-04
17:50961959 C T 0.041698 5.5882e-05
17:50968014 C T 0.466652 2.0249e-05
17:50969588 G A 0.060725 -1.1758e-04
17:50973994 G A 1.305221 -1.2307e-05
17:50974040 G T 0.384177 9.9030e-05
17:50982598 G T 0.059842 5.7953e-05
17:50993965 G A 0.047807 2.6559e-05
17:51001253 A C 0.051857 -5.3258e-06
17:51003025 G A 0.528516 5.5146e-05
17:51003879 A G 0.080719 3.7854e-05
17:51007756 G A 0.152537 9.3219e-06
17:51011004 T C 0.179542 -4.4532e-04
17:51011441 A G 0.701118 -1.3597e-05
17:51011782 T G 0.221266 -7.0771e-05
17:51027640 C T 1.976835 6.5927e-06
17:51028520 G T 0.130086 8.6053e-07
17:51035573 G A 0.042055 5.4604e-05
17:51038427 T C 0.060144 5.3864e-05
17:51059636 T G 0.036281 -3.3603e-05
17:51085268 T C 1.001526 3.6067e-05
17:51092674 A G 0.040637 -3.2310e-05
17:51093487 C T 0.991723 -3.2665e-05
17:51101148 C T 0.242162 4.8658e-05
17:51105434 G A 0.245785 5.1158e-05
17:51112130 G A 0.374333 7.1254e-05
17:51113645 G C 0.178013 -5.0025e-06
17:51114649 G A 0.277622 -2.1731e-05
17:51116852 T G 0.076661 -5.9886e-05
17:51116944 T G 0.097447 -5.7283e-06
17:51117168 T C 0.068859 1.7861e-04
17:51121448 C A 0.025719 -2.6007e-04
17:51124126 G A 0.511203 3.0672e-05
17:51139216 G A 0.031737 -4.4911e-05
17:51166026 C T 0.027225 -4.7508e-05
17:51166180 G A 0.026041 -2.0849e-04
17:51169549 A G 0.031640 8.1181e-05
17:51172519 A G 1.834158 9.7424e-05
17:51178915 G T 0.049319 7.5128e-05
17:51180415 G T 0.040082 1.9908e-04
17:51181913 G A 1.721768 2.6373e-05
17:51190008 G A 0.108320 9.2852e-05
17:51197689 C A 0.026596 -4.0733e-05
17:51224241 T C 1.727866 3.8104e-05
17:51236430 A G 1.805177 4.5270e-05
17:51237941 T C 0.993242 4.9872e-05
17:51241038 G A 0.057976 -4.2953e-05
17:51255119 A G 0.119054 -4.1449e-05
17:51265898 A G 0.115396 -8.6785e-06
17:51269507 A C 0.098460 4.8344e-05
17:51277465 A G 0.048193 5.4014e-05
17:51279027 C T 0.243740 5.7005e-06
17:51287641 G A 0.081332 -5.4506e-05
17:51289930 G A 1.835418 9.6784e-05
17:51295464 G A 0.120677 -6.6265e-05
17:51302049 C A 1.055249 -1.5614e-05
17:51306372 G A 0.055291 1.4173e-04
17:51307325 T C 1.207348 2.2853e-06
17:51310354 C T 0.786225 -4.5840e-06
17:51312383 T C 0.083189 -3.5707e-05
17:51323978 A G 0.026651 1.1729e-04
17:51326337 T C 0.139463 -2.1236e-05
17:51347596 A G 1.140742 1.2052e-05
17:51352721 G A 1.652993 -3.1518e-05
17:51373879 T C 0.292173 -1.3211e-04
17:51373894 G A 0.144715 -3.5719e-04
17:51391607 G C 0.099077 5.1047e-06
17:51416014 G T 1.042639 -4.9222e-05
17:51422273 A G 0.955738 -4.3745e-05
17:51429395 C T 0.059203 -8.7419e-06
17:51446276 C A 0.049507 4.8033e-05
17:51446604 T C 0.676103 9.1540e-05
17:51449464 T C 0.026119 -2.0430e-04
17:51451277 A G 0.693098 1.0063e-06
17:51452349 A G 1.978218 -4.6096e-05
17:51482500 T G 0.170525 3.2357e-05
17:51485116 T C 0.051556 -5.0035e-05
17:51496509 G A 1.967559 -2.4364e-05
17:51514270 C T 0.123014 -3.8310e-05
17:51518036 C A 0.226177 4.8242e-05
17:51527164 G T 0.767497 -7.4598e-05
17:51542470 T C 0.316266 -9.2708e-06
17:51545077 C A 0.070624 -5.9912e-05
17:51548057 C T 0.056940 3.3974e-05
17:51551096 C T 0.091186 -1.4100e-05
17:51555822 T G 0.045054 1.7332e-05
17:51573130 A G 0.150772 -7.7219e-06
17:51586884 A G 0.060313 -1.1024e-04
17:51587698 T G 0.055574 2.0048e-05
17:51606416 A G 0.064983 1.7005e-05
17:51621939 T C 0.509784 -7.4282e-06
17:51622192 G A 0.072637 1.6613e-05
17:51625468 C T 0.030630 -1.8853e-05
17:51632799 T C 0.127938 3.9710e-05
17:51637750 T C 0.158785 2.1339e-04
17:51644203 T C 0.136117 -2.4666e-05
17:51651527 C T 1.111969 8.6148e-05
17:51656625 G A 0.058816 -7.2870e-05
17:51672812 T G 1.571116 4.3145e-05
17:51676141 C A 0.399396 4.5209e-05
17:51697317 C T 1.747240 -1.2660e-04
17:51700373 T C 0.213204 1.1709e-05
17:51703484 T G 1.408871 -4.5476e-05
17:51703819 G A 0.025882 -6.6249e-05
17:51726989 G A 0.267940 -1.1162e-05
17:51756867 C T 1.227436 -3.6920e-05
17:51765467 C T 0.072211 -1.3185e-04
17:51769031 C T 0.080680 -2.7064e-05
17:51771005 A G 0.026641 3.7022e-06
17:51771861 T C 0.233866 5.4422e-05
17:51783582 C A 0.044009 3.8217e-06
17:51789809 T C 0.034152 -7.0374e-05
17:51792974 C T 0.049462 -7.3278e-05
17:51797665 T C 0.025778 1.0393e-04
17:51800002 G T 0.046044 -7.0245e-06
17:51802855 C T 0.073828 9.5966e-05
17:51811215 C A 1.763187 -5.4351e-05
17:51815284 T C 0.022925 -9.5584e-05
17:51815733 C T 0.031263 -1.1429e-04
17:51821829 T G 0.054684 3.0680e-05
17:51833287 A C 0.038144 6.4615e-05
17:51840489 T C 1.801827 4.8306e-05
17:51846955 A G 0.237803 -1.0898e-04
17:51851123 A G 0.023853 -3.6466e-04
17:51851389 C T 0.035846 2.2196e-04
17:51871155 C T 0.103017 3.6370e-05
17:51871649 G A 0.324741 -3.2542e-05
17:51878335 A G 1.564527 -1.5120e-05
17:51881623 C T 0.287957 2.9910e-05
17:51882196 C T 0.292825 -2.2593e-04
17:51891704 A G 0.112482 1.6746e-06
17:51896973 A G 1.704228 -6.7361e-05
17:51899245 T C 0.059774 -5.0431e-05
17:51900729 T C 0.817871 1.1495e-05
17:51900780 G A 0.036843 -5.4283e-05
17:51900836 T C 0.099807 -2.9760e-05
17:51901385 T C 0.728266 -2.5492e-05
17:51901703 G C 1.703971 -7.0989e-05
17:51902252 T C 1.683779 -6.8200e-05
17:51903167 G A 0.697006 -2.1030e-06
17:51909049 A C 1.656629 -3.6738e-05
17:51923536 T C 0.133501 -5.1265e-05
17:51925972 A T 0.099865 -3.8219e-05
17:51938564 G T 0.817037 3.6241e-06
17:51940450 G A 0.818413 -1.6366e-05
17:51950347 A G 0.091527 1.0105e-05
17:51950533 G C 0.077359 -9.6103e-05
17:51956363 C T 1.672056 -3.8171e-05
17:51960301 C T 0.151070 4.6819e-05
17:51972218 A C 0.051624 2.3474e-04
17:51975256 G A 0.091916 5.3876e-06
17:51980276 A G 1.705143 -8.9103e-06
17:51984118 T C 0.161879 -6.3535e-06
17:51984179 C T 0.035236 -4.4970e-05
17:51989666 A G 0.049452 8.9844e-06
17:51996448 A G 0.045687 -5.7709e-05
17:52011791 A G 0.082325 -5.4059e-05
17:52011849 T C 0.026125 2.1880e-04
17:52030277 C G 0.061530 3.7276e-06
17:52050554 G A 1.886327 4.2228e-05
17:52063741 T C 1.839290 2.0613e-05
17:52067481 C T 0.129561 -1.3364e-04
17:52072584 A G 0.059712 -6.2489e-05
17:52073633 C T 1.038978 -7.6479e-06
17:52078718 G T 0.897843 3.0015e-05
17:52093670 T C 0.452104 9.2153e-05
17:52102248 T G 0.078492 -1.0118e-06
17:52103231 T C 1.036320 4.5612e-05
17:52103567 C T 0.030601 5.5107e-05
17:52104209 A G 1.907506 8.6892e-06
17:52114067 T C 0.073270 -1.2660e-04
17:52116562 G C 0.171788 7.8812e-06
17:52118101 C A 0.102098 8.0320e-05
17:52120211 G A 0.209776 5.2123e-05
17:52126628 A G 0.203359 4.5674e-05
17:52137105 A C 0.392372 7.1356e-06
17:52176061 A G 0.074068 -3.8117e-05
17:52186158 C T 0.087759 3.0751e-05
17:52189494 A G 0.097584 4.8703e-05
17:52191662 C T 1.212727 2.7012e-06
17:52196804 A C 0.096548 3.7783e-05
17:52199640 A G 0.098424 5.8933e-05
17:52238038 T C 0.073046 -2.0467e-05
17:52238196 T C 0.125062 -9.9192e-06
17:52257012 A G 0.024729 1.4400e-04
17:52260426 T G 0.108139 4.8193e-05
17:52260618 T C 0.052705 -5.3165e-05
17:52260953 A T 0.164673 2.8081e-05
17:52266360 C A 0.043318 3.0713e-05
17:52282869 C A 0.164264 4.9556e-05
17:52295401 A G 0.065094 -2.4316e-05
17:52297876 A G 0.164651 -2.3201e-05
17:52302809 G A 0.024613 -7.2514e-05
17:52306822 T C 0.070780 8.0947e-06
17:52310935 A G 0.029864 -4.3344e-05
17:52311102 C A 0.069307 2.1299e-05
17:52312565 T C 1.580035 4.1300e-06
17:52312761 C T 0.142018 5.2867e-05
17:52319725 T C 0.038946 -1.0376e-06
17:52324587 A G 0.047949 -8.6017e-06
17:52327040 C A 0.055045 -4.1691e-05
17:52331002 A C 0.157477 -2.2276e-05
17:52331410 C T 0.022413 -3.2936e-05
17:52332507 G A 0.071523 5.5443e-05
17:52336463 G T 0.055080 -2.3032e-05
17:52338013 T C 0.957036 -6.8342e-06
17:52340875 G A 0.048261 -3.3115e-05
17:52345252 C T 0.100131 2.5109e-05
17:52349605 C T 1.496301 -2.5130e-06
17:52360570 G A 0.097515 3.5464e-06
17:52371643 A G 1.039105 -5.4614e-06
17:52375205 A G 0.082004 -1.9567e-05
17:52376716 G A 0.105039 -5.3996e-06
17:52384500 G A 1.915542 4.0006e-06
17:52384726 G A 0.358772 -1.3086e-05
17:52387635 A G 0.023567 4.6440e-05
17:52401867 A G 0.573885 4.1016e-06
17:52414051 A G 0.069842 -4.7480e-06
17:52428192 C T 0.312176 -8.0451e-06
17:52436542 C T 0.054710 -4.8139e-06
17:52448143 G A 0.030442 4.5077e-05
17:52449840 G T 0.068732 -3.4464e-05
17:52456903 C T 0.032175 2.6509e-05
17:52482930 A G 1.101787 -1.6881e-05
17:52508364 C T 0.275383 2.3203e-05
17:52511849 T C 0.026183 3.0850e-05
17:52517707 T C 0.117276 3.6227e-05
17:52543682 G A 0.028102 1.2407e-04
17:52545031 A G 0.102037 -1.0449e-04
17:52545184 A G 0.106266 -2.5736e-05
17:52564962 T C 0.574670 -2.0608e-05
17:52565704 T C 1.229540 -2.3968e-05
17:52566978 T G 0.040698 6.2792e-05
17:52567010 G T 0.512228 -1.5691e-05
17:52567462 T C 0.037443 -2.4906e-05
17:52569574 T G 1.859391 4.9715e-05
17:52572512 C T 0.227696 -5.5181e-06
17:52572901 C T 0.604275 6.5975e-07
17:52576273 C G 0.051559 3.7498e-05
17:52577372 C T 0.402298 2.6427e-05
17:52581907 C T 0.664169 2.8343e-05
17:52598275 G A 0.952680 -3.5861e-05
17:52618539 C A 0.031334 -4.0970e-05
17:52633086 T C 1.194362 -2.1835e-05
17:52634487 G A 0.246820 1.5466e-05
17:52639647 A G 0.109239 6.4467e-05
17:52644674 C T 0.083364 -1.4244e-05
17:52650200 C T 0.492160 3.0184e-05
17:52650483 T G 0.610104 -9.7227e-06
17:52654719 C T 1.080550 1.7607e-05
17:52678482 G A 0.024713 8.2308e-05
17:52684074 C T 0.386407 3.5155e-05
17:52690095 C T 0.636567 3.0577e-05
17:52697573 T C 0.371080 9.6612e-06
17:52699394 G A 0.085477 -9.1181e-05
17:52699490 C T 0.043402 -1.2075e-05
17:52704896 G A 0.673954 4.2466e-05
17:52707020 G T 1.728804 4.1895e-05
17:52749226 C T 0.024353 -1.8597e-05
17:52768510 C T 0.239468 2.4977e-05
17:52771867 C T 0.499177 -6.5436e-05
17:52772580 A G 1.852623 8.5834e-06
17:52777102 C T 0.046628 -4.5731e-05
17:52815310 T C 0.074892 4.3578e-05
17:52818321 T C 0.289443 1.7325e-05
17:52820857 C T 0.122861 -7.7367e-05
17:52832885 G T 0.056268 -3.7330e-05
17:52833331 G T 0.396170 2.3963e-05
17:52834303 C T 0.556757 -2.8880e-05
17:52837689 G A 0.950226 -5.4816e-04
17:52842531 C T 0.747841 -7.0097e-05
17:52843844 T C 0.027511 4.3530e-05
17:52849084 C T 0.131537 5.7325e-05
17:52854934 T C 0.408942 1.1870e-05
17:52858275 T C 1.945699 -6.5366e-06
17:52858375 T C 0.485415 3.7576e-06
17:52863699 T C 0.799552 -1.3248e-05
17:52863768 A G 1.256405 3.0273e-05
17:52864887 G A 1.092864 -1.9344e-05
17:52865019 A C 0.061393 -1.0594e-04
17:52865905 A G 0.332459 -2.4928e-05
17:52871114 T G 0.244655 6.6442e-06
17:52878845 T C 0.090125 -3.4608e-05
17:52878927 C T 1.597689 -3.1386e-05
17:52881369 T C 0.097885 2.0738e-05
17:52881683 T C 1.263399 -2.7064e-05
17:52883339 T C 0.282819 -4.4287e-06
17:52885016 A G 0.096668 -2.4039e-05
17:52890745 C T 0.060293 1.2161e-05
17:52911773 C T 0.029903 1.2966e-05
17:52918241 G A 0.728172 -1.5566e-05
17:52921087 A G 1.817047 -8.8206e-06
17:52927228 C A 0.545965 -1.2788e-05
17:52931830 T C 0.076392 2.1620e-06
17:52933266 G T 0.115987 1.7155e-04
17:52933295 G T 0.101735 -3.4782e-06
17:52941634 C T 0.635444 -4.8273e-04
17:52942748 T C 0.344767 4.5876e-05
17:52943191 G A 0.220202 1.2085e-05
17:52943855 C G 0.257116 -3.5914e-05
17:52947714 G T 0.549262 1.8152e-05
17:52948168 A G 0.079816 -4.4037e-05
17:52953030 T C 1.852088 1.8830e-05
17:52955962 A G 0.455846 -6.3095e-06
17:52957444 T C 1.056791 1.0136e-05
17:52958776 A G 0.612376 2.0140e-05
17:52959686 T C 1.538847 9.9786e-06
17:52960751 G A 0.904539 -1.8595e-05
17:52964504 G A 0.037583 5.5632e-05
17:52967416 A G 0.088164 -1.2389e-05
17:52968738 T C 0.212895 -1.4791e-05
17:52969601 T C 1.715795 2.0866e-04
17:52969953 C T 0.068820 3.7167e-05
17:52971060 T G 0.061582 3.7212e-05
17:52971314 A T 0.026635 2.2887e-04
17:52971694 C T 0.197189 -4.6053e-06
17:52971786 C T 0.552248 -2.8170e-05
17:52975823 A G 0.231893 -2.5390e-06
17:52976852 C T 0.075814 1.9576e-05
17:52977353 G A 0.245479 1.3776e-04
17:52985323 T C 0.217741 6.6232e-06
17:52985982 A G 0.613532 1.1215e-05
17:52986845 C T 0.573239 -1.5604e-05
17:52996429 A G 0.407692 1.6516e-05
17:53036501 A T 0.596475 9.6597e-06
17:53038201 C T 0.022071 -5.6428e-05
17:53038654 C A 0.572986 -2.9201e-05
17:53041046 G T 0.064276 -2.7646e-05
17:53042792 C T 0.051939 -2.1637e-05
17:53042872 G A 1.432870 1.1075e-05
17:53044117 A G 0.035249 1.8134e-05
17:53046176 T G 0.053328 1.6449e-05
17:53071778 T G 0.050355 5.6878e-05
17:53073858 G A 0.605453 -2.3522e-05
17:53076799 A G 1.405067 -6.3509e-06
17:53079506 C A 0.055382 6.2161e-05
17:53082489 G A 0.025132 1.1331e-04
17:53083040 G A 0.020426 2.0342e-04
17:53085595 C G 0.041802 -4.5111e-05
17:53086937 C T 1.779156 8.9376e-06
17:53126906 C G 0.194521 5.7358e-05
17:53156332 T G 0.023941 -5.0339e-05
17:53159971 T C 0.032854 -1.3229e-05
17:53160636 T C 0.073130 3.9553e-05
17:53166495 A T 1.403385 -3.2291e-06
17:53172241 G A 0.114711 -6.5545e-05
17:53177582 G A 0.069761 6.8617e-05
17:53178283 C T 0.752917 -3.0703e-06
17:53228355 T C 0.416099 -5.3302e-05
17:53242304 C G 0.436586 -5.0379e-05
17:53242877 G A 0.080689 9.2580e-06
17:53243486 T C 0.046476 3.1109e-04
17:53244766 C T 0.040517 -2.0354e-05
17:53256697 A G 0.183732 8.0255e-07
17:53257296 G A 1.657443 -1.2022e-04
17:53263720 A G 0.746494 -1.0903e-05
17:53267606 T C 0.033912 -1.3093e-05
17:53273824 G A 0.034824 -4.9589e-05
17:53277241 T C 0.040601 2.4874e-05
17:53278205 A G 0.032480 -7.8374e-05
17:53279433 G A 1.303588 -3.1687e-05
17:53281991 C G 0.106321 -2.0755e-06
17:53284394 T C 0.035272 7.6020e-05
17:53285583 G A 0.104510 -5.1102e-07
17:53291209 C T 1.590185 1.2664e-05
17:53291507 A G 0.487106 -2.4507e-05
17:53291767 C A 0.451815 6.1155e-04
17:53293338 T C 0.030536 -3.7342e-05
17:53295273 A G 1.610010 -2.3866e-07
17:53298943 C T 0.389734 -1.6522e-05
17:53300044 T G 0.038141 1.4446e-05
17:53305241 A G 0.050695 2.5892e-05
17:53306282 A G 0.641899 3.1010e-05
17:53308008 C A 0.364589 2.7037e-06
17:53308411 G A 0.288314 -1.1499e-05
17:53315555 C T 0.057369 2.4747e-05
17:53318563 T C 0.048810 -9.5404e-07
17:53321823 G A 0.088934 1.4169e-06
17:53325676 A C 0.118240 8.9584e-05
17:53330041 C T 0.366741 -8.2315e-06
17:53331344 A G 1.109294 3.5908e-05
17:53332497 T C 0.085185 -1.0473e-05
17:53333415 A G 0.202532 2.4837e-05
17:53337271 G A 0.196173 1.7775e-05
17:53340408 A C 0.040137 1.2065e-05
17:53347143 T C 0.311037 -2.6699e-05
17:53347953 A G 0.708957 2.1557e-05
17:53359855 C T 0.132806 6.8071e-05
17:53361284 A G 0.108804 -9.6914e-05
17:53361838 G T 0.983554 1.2195e-05
17:53363808 G A 0.701323 -3.0881e-04
17:53364146 G A 0.042516 6.9009e-05
17:53376504 T C 0.739937 -5.9841e-05
17:53381097 T C 0.053584 -4.9203e-06
17:53381796 A C 1.272098 -4.2822e-05
17:53386117 C A 0.044376 -1.4412e-04
17:53392544 C T 0.086999 3.0994e-05
17:53395090 C A 0.032656 -7.5293e-05
17:53396598 G A 0.370003 1.3606e-04
17:53399928 A G 0.085756 -8.0145e-05
17:53403755 G A 1.252448 1.4798e-05
17:53404277 C A 0.060874 -2.3193e-05
17:53407592 G A 0.632961 -8.9031e-05
17:53414674 A G 0.159337 3.5695e-05
17:53417214 A G 0.034197 -4.8060e-05
17:53422502 G A 0.054863 1.1024e-04
17:53425749 T G 0.790630 -9.4643e-07
17:53428677 A G 0.164011 8.7282e-06
17:53430537 C T 1.220114 -4.1080e-05
17:53440395 C T 1.068583 -1.0479e-05
17:53441197 C T 0.141216 -3.2093e-05
17:53441815 G A 0.112335 3.5962e-05
17:53453103 G A 0.934637 -1.1672e-04
17:53455205 C A 0.050251 1.3573e-05
17:53459530 G A 1.229893 9.2946e-05
17:53460213 G A 0.046171 8.1192e-05
17:53466732 A G 0.048001 5.6663e-05
17:53467064 A G 0.071585 6.2174e-05
17:53467118 C T 0.744809 5.3610e-04
17:53473009 T C 0.034528 1.4833e-05
17:53479547 T C 0.825651 2.7145e-04
17:53480904 T C 0.029981 1.1662e-06
17:53481804 T C 0.082040 -1.6883e-04
17:53485426 A G 1.171334 1.2828e-04
17:53487083 C G 0.240595 1.7853e-05
17:53489599 A G 0.939489 5.8415e-05
17:53504590 G A 0.028001 5.1847e-06
17:53508050 C A 0.425181 1.6442e-05
17:53513574 A G 0.410549 3.2921e-05
17:53514808 T C 1.244191 6.7679e-05
17:53516911 T C 1.242399 5.5979e-05
17:53518670 A G 0.873731 6.3631e-05
17:53522082 T G 0.541693 4.2237e-05
17:53522432 T C 0.536773 1.1227e-04
17:53530876 C T 1.501303 -1.9978e-04
17:53531179 G A 1.317704 -4.8956e-05
17:53535380 G A 0.568487 1.4580e-05
17:53543792 C G 0.027336 5.6690e-05
17:53543936 A G 0.076762 2.9232e-04
17:53557629 T C 1.641179 -6.8803e-05
17:53561584 T C 0.175465 -6.9077e-05
17:53568884 A G 0.149035 1.5506e-05
17:53570491 G A 0.064185 7.7876e-06
17:53573902 T C 0.235794 -2.5477e-05
17:53576789 A C 0.911144 -2.6746e-04
17:53589066 T C 0.066502 -5.8436e-05
17:53589643 A G 0.183765 -1.5118e-06
17:53592781 T G 1.001509 -7.9125e-05
17:53596284 A G 0.047768 2.7423e-07
17:53596632 T G 0.023788 -2.2346e-04
17:53599299 G A 0.092332 -5.0861e-05
17:53600071 T C 0.376381 -3.2298e-06
17:53600554 T G 0.109914 -3.9189e-05
17:53602045 T G 0.203006 4.5232e-06
17:53604196 C A 0.695305 -3.9383e-06
17:53608973 T C 0.490592 -1.3875e-05
17:53609406 T C 0.241231 8.3378e-06
17:53610891 A G 0.695266 -1.5060e-05
17:53642017 C A 0.049040 1.2085e-04
17:53645429 T G 0.287690 -1.6232e-05
17:53650512 C T 0.141846 2.0130e-05
17:53658133 A G 0.467700 -3.1072e-05
17:53661197 T C 0.020013 2.7742e-05
17:53661959 C T 0.236093 6.9671e-05
17:53666877 C G 0.094581 -1.1812e-05
17:53681543 C T 0.417835 2.2734e-06
17:53682875 G A 0.238485 -8.3645e-05
17:53691490 T C 0.290050 6.6955e-06
17:53695125 A G 0.051400 1.8236e-05
17:53711650 G A 0.106883 -5.5211e-05
17:53711910 A G 0.099755 -1.7073e-05
17:53717322 G A 0.086311 2.3538e-05
17:53725641 T C 0.065490 -5.2728e-05
17:53735735 C T 0.191600 2.8744e-06
17:53737182 A G 0.077223 1.6577e-05
17:53738675 C T 0.046333 3.6775e-05
17:53738843 G A 0.160684 -3.9477e-06
17:53738933 C T 0.056142 -4.8564e-05
17:53741073 G A 0.065623 4.8104e-05
17:53742090 G A 0.052571 7.2040e-06
17:53744206 G T 1.907963 -7.6030e-05
17:53748566 A G 0.052244 -7.6369e-06
17:53751686 G A 0.138006 -7.0730e-05
17:53755487 A G 0.540911 -3.6754e-05
17:53755883 T C 0.026917 -1.9459e-04
17:53757787 C T 0.332313 -2.6190e-04
17:53768534 G A 0.045950 -3.4475e-05
17:53769337 C T 1.908626 -4.0533e-06
17:53771444 T C 0.190084 -8.6821e-05
17:53787963 C T 0.092949 -1.0644e-04
17:53792014 T C 0.115594 5.7201e-05
17:53802211 G A 0.215963 -5.3215e-05
17:53808950 C A 0.036336 3.8112e-05
17:53810837 T C 0.436336 2.5958e-06
17:53813633 C T 0.158636 -4.7896e-05
17:53815766 T C 0.079605 2.8015e-05
17:53818027 C T 0.030465 -1.9656e-04
17:53818042 C T 0.093371 5.4502e-05
17:53818051 A C 0.060916 1.1876e-05
17:53818779 A C 1.376540 4.0099e-05
17:53819575 G A 1.801616 6.7081e-06
17:53820074 A G 1.597894 3.4465e-05
17:53827226 A C 0.036632 -1.9103e-05
17:53837867 G T 0.208280 -5.6213e-05
17:53846348 C T 1.632909 9.3627e-05
17:53849202 A G 0.113381 -2.3554e-05
17:53851228 T C 1.949058 2.3838e-05
17:53870845 C T 0.317542 -7.6427e-05
17:53872849 G A 0.031877 1.6277e-05
17:53880022 T C 0.048943 -4.0682e-05
17:53884341 A C 0.055532 -3.6685e-06
17:53886708 G A 0.082828 -8.3601e-05
17:53891941 T C 0.127737 4.9091e-05
17:53893035 T C 0.182765 -6.1644e-05
17:53899497 C A 0.036012 2.1696e-05
17:53902247 C T 0.057807 3.2318e-06
17:53913700 A G 0.574346 -1.5420e-05
17:53920341 G C 0.567766 -1.3404e-05
17:53921467 T C 0.077226 2.7078e-05
17:53921982 G A 0.144546 -2.8331e-05
17:53935061 A G 0.101959 1.5817e-05
17:53936739 T G 0.097668 -1.6811e-05
17:53947405 C T 0.056960 -6.0102e-06
17:53977929 A G 0.054697 2.5749e-06
17:53981466 C T 0.056259 -1.2841e-05
17:53983492 T C 0.121076 -2.4031e-05
17:53990373 G C 0.053639 4.8318e-06
17:53994156 G A 0.049060 4.0659e-05
17:54024419 C T 0.061780 -2.9839e-05
17:54046852 G A 0.063467 -2.0009e-05
17:54086274 C T 0.367276 -2.1653e-05
17:54089159 T C 1.298437 3.5742e-05
17:54089286 G T 0.931602 6.2864e-05
17:54107000 A G 0.068086 -3.7285e-06
17:54107288 A G 0.032010 1.6531e-05
17:54109039 A G 0.046729 2.8274e-05
17:54118354 G A 0.039894 -1.4059e-04
17:54118537 A G 0.333757 1.9757e-05
17:54120594 T C 0.075525 -1.3907e-05
17:54123973 A G 0.486976 -1.7879e-05
17:54125021 T C 1.127662 2.2417e-06
17:54125762 C G 0.059151 -5.3362e-05
17:54129991 T C 0.199971 1.7415e-05
17:54133654 C T 1.553170 4.0563e-05
17:54142179 T C 0.036787 -8.3555e-06
17:54142943 A G 0.033980 1.3270e-04
17:54148705 G A 1.464759 8.7647e-06
17:54150021 G C 1.573206 8.3919e-06
17:54152704 C T 0.141781 -5.2700e-05
17:54153305 A G 0.060403 1.1236e-05
17:54153371 A G 0.034324 5.6323e-05
17:54156600 C T 0.020426 -1.1167e-05
17:54158281 T C 0.046641 -3.2920e-05
17:54158456 C T 1.323037 2.9407e-05
17:54160166 A G 0.039192 -6.4314e-05
17:54182756 A G 0.064574 1.3876e-04
17:54187517 T G 0.077866 -2.5494e-06
17:54189877 G T 0.258271 -2.1959e-05
17:54192523 G A 1.146497 3.1163e-06
17:54201431 A G 0.254522 -2.7866e-05
17:54202809 A G 0.049556 4.4835e-05
17:54203360 T G 0.813889 2.3805e-05
17:54205350 T C 0.150311 -1.0528e-05
17:54208427 T C 0.100216 -9.7171e-05
17:54211667 C T 1.951885 1.1604e-04
17:54267131 T C 0.259342 -3.7480e-05
17:54273713 C A 0.078531 -1.3824e-04
17:54278715 A G 0.806732 1.7079e-05
17:54286950 G A 0.030708 1.6524e-05
17:54292608 G A 0.152281 2.9490e-06
17:54294106 C A 0.089781 2.0232e-05
17:54298836 A G 0.382499 -3.3156e-05
17:54299036 T G 0.115328 2.9043e-06
17:54300943 T C 0.152937 -3.3717e-05
17:54301309 G A 0.453152 -1.2209e-04
17:54320321 A G 0.028494 -6.8705e-05
17:54325272 T C 0.027154 1.2398e-04
17:54325499 G A 1.903319 -2.4895e-05
17:54329658 G C 0.038511 -2.9759e-05
17:54331327 C T 0.148720 -1.1571e-04
17:54338755 C T 0.071400 -9.0375e-07
17:54346896 G C 0.199698 -1.0631e-07
17:54350466 A G 0.036901 6.3946e-05
17:54355994 T C 0.030601 6.9995e-06
17:54358576 A G 0.766751 1.2369e-06
17:54364049 G A 0.048777 -2.3947e-06
17:54364072 T C 0.035135 -6.3898e-05
17:54368748 A G 0.036388 -5.5746e-06
17:54374899 G T 0.112777 1.5173e-05
17:54381037 A G 0.247888 2.8723e-05
17:54388020 T C 0.171493 2.9021e-05
17:54388824 C T 0.842020 -5.3296e-05
17:54391664 T C 1.105117 -1.4520e-04
17:54392421 G A 0.025947 2.6004e-05
17:54393314 T C 0.277674 6.1287e-06
17:54393799 T C 0.092491 -6.5661e-07
17:54399052 C G 0.071790 2.6472e-06
17:54409614 A C 0.029215 3.5635e-05
17:54412108 C G 1.096879 -3.3390e-06
17:54415887 A G 0.025901 -5.2416e-05
17:54426899 A G 0.304461 -2.5065e-05
17:54430155 T C 1.047628 1.2236e-05
17:54433750 C T 0.825119 1.4833e-04
17:54442302 A G 0.032561 7.8770e-05
17:54449676 A G 1.337217 -1.7755e-06
17:54451287 C T 1.455418 1.4982e-05
17:54453119 T C 0.116123 5.4520e-05
17:54484017 G T 0.061335 1.1448e-05
17:54500315 C A 0.025327 9.9362e-06
17:54501404 C G 0.069686 7.0531e-06
17:54503821 G A 0.155079 1.8272e-05
17:54508441 G C 0.400448 7.7633e-05
17:54509428 G A 0.037888 -7.6551e-05
17:54511600 A G 0.100047 -5.9981e-06
17:54518069 T C 1.518382 1.9138e-06
17:54522298 G A 1.964972 5.3374e-05
17:54526157 G A 0.076970 1.4375e-04
17:54534634 A G 1.441367 2.7747e-05
17:54534936 A G 0.042886 -9.8333e-05
17:54540097 A G 0.028144 3.5608e-05
17:54548465 A T 0.041984 -7.6173e-05
17:54551634 G A 0.042062 -9.2024e-05
17:54553587 A G 0.044717 -1.0231e-04
17:54558623 G T 0.037044 -5.3594e-05
17:54563596 C T 0.065158 -7.6275e-05
17:54567520 G A 0.055424 2.1854e-05
17:54568827 T C 0.169555 6.1229e-05
17:54569861 C A 0.051403 2.1455e-05
17:54572667 T C 0.028368 -7.3061e-05
17:54575234 C T 1.506464 1.2975e-05
17:54576402 C G 0.044191 -9.4970e-05
17:54577027 G A 0.195294 3.1689e-05
17:54578417 T C 0.065545 -8.1328e-05
17:54586277 C T 0.184635 1.4671e-04
17:54588899 G A 1.527266 2.7597e-05
17:54592008 T C 0.026128 1.1294e-04
17:54592288 A G 0.140479 3.7676e-05
17:54592956 A G 0.053023 6.4514e-05
17:54595726 T C 0.078249 2.2165e-05
17:54599252 G C 1.694448 4.8264e-05
17:54601256 T C 0.040809 -3.1967e-05
17:54605149 T C 0.193814 8.3368e-05
17:54606205 G A 1.650111 3.2035e-06
17:54606315 C T 0.036635 1.3174e-04
17:54611231 T G 0.052773 1.1050e-04
17:54614148 T C 0.046190 -1.4275e-05
17:54615418 T C 0.101157 -6.4271e-04
17:54615617 G T 0.306912 -1.6955e-05
17:54618521 T C 0.080852 1.7808e-05
17:54618571 A G 0.020117 3.1827e-05
17:54620275 A G 0.874165 7.1245e-06
17:54622013 T C 0.294961 8.0375e-05
17:54623508 G A 0.096610 -6.5558e-06
17:54624141 G A 1.081848 -1.8784e-05
17:54627745 A G 0.166085 -2.1245e-05
17:54629094 G A 0.025538 -1.9838e-06
17:54642770 A G 0.080089 -1.3918e-04
17:54649420 C T 0.051007 -4.3565e-05
17:54660880 G T 0.050618 8.9588e-05
17:54667416 A G 0.028696 -6.1319e-05
17:54675452 T C 0.737448 9.6519e-05
17:54678657 T C 1.775206 -1.2479e-05
17:54686352 A G 1.542544 9.3559e-05
17:54689986 T C 0.076717 -5.3769e-05
17:54694724 G A 0.031669 -4.0128e-05
17:54696980 A G 0.140171 2.8929e-05
17:54698931 C A 1.897502 3.4527e-05
17:54702058 G A 0.093111 3.5276e-05
17:54703475 T C 1.273124 6.4391e-07
17:54711906 A T 0.051474 2.8161e-05
17:54717025 T C 0.029257 -1.9682e-04
17:54718788 T C 0.025453 -7.9515e-06
17:54727244 A G 0.035155 1.8568e-05
17:54729396 T G 0.046570 -7.2279e-05
17:54735499 C G 0.612730 2.4510e-05
17:54740547 A C 0.138558 -6.0760e-05
17:54741504 C A 1.941164 9.2053e-06
17:54743902 C T 1.965653 1.4927e-05
17:54743972 G A 0.046807 4.0253e-05
17:54744499 T C 0.024408 3.8218e-06
17:54745812 C G 0.031721 1.0321e-04
17:54747789 G A 0.048862 -1.6595e-05
17:54749000 A C 0.654821 8.5879e-06
17:54752530 T A 0.046619 4.9828e-06
17:54758507 C T 0.069771 5.3845e-05
17:54764536 C T 0.589646 2.7402e-05
17:54766612 C T 0.055869 -6.3635e-05
17:54767532 T C 0.024311 -3.8818e-06
17:54773238 G T 0.915458 1.4194e-05
17:54777341 A G 0.031760 1.0531e-04
17:54778817 T A 0.686541 -1.4402e-05
17:54780193 A G 0.076434 -4.4225e-06
17:54780863 G A 0.050614 2.7171e-05
17:54785960 G A 0.477548 -4.2968e-05
17:54787722 G A 0.560181 -5.3576e-05
17:54790694 G C 0.095013 -5.2160e-05
17:54794707 C T 0.067641 2.0857e-04
17:54796068 G A 0.086749 -1.0779e-04
17:54799576 T G 0.105510 -7.6632e-05
17:54801838 G A 0.061397 3.8270e-05
17:54804995 A G 0.076184 3.0413e-04
17:54806839 A C 0.168289 8.3373e-05
17:54809442 A G 0.120206 1.3653e-04
17:54812382 G T 1.634006 -2.9656e-05
17:54812871 C A 0.086295 1.6957e-05
17:54815076 A G 0.072909 8.3339e-05
17:54815676 G A 0.200062 2.8728e-05
17:54816003 A G 0.031078 -3.9543e-05
17:54816219 C T 1.606923 -1.2487e-06
17:54817452 A G 0.076619 -2.5717e-05
17:54818155 T C 0.192129 1.3077e-05
17:54819433 G A 1.340716 2.2216e-04
17:54820366 A C 0.042049 4.2290e-06
17:54823170 G A 0.621471 1.2027e-05
17:54824122 T C 0.065123 1.8669e-05
17:54824233 T C 1.445304 1.7037e-04
17:54826427 C T 0.084169 8.8141e-06
17:54826771 A G 0.080550 8.5644e-05
17:54826823 C T 0.213684 -3.3008e-05
17:54827164 A G 0.067820 3.5848e-05
17:54827272 T C 0.350519 1.6084e-04
17:54828295 A C 0.507236 -6.6332e-05
17:54828778 G A 1.512355 3.9066e-05
17:54832443 G A 0.023077 3.9910e-05
17:54832845 T C 0.084938 -2.7535e-05
17:54832963 G T 0.047700 6.0630e-05
17:54833348 A C 0.367760 -1.9866e-05
17:54834041 G C 0.192226 1.5278e-05
17:54834217 T C 0.477096 -5.0307e-05
17:54842748 A G 0.036284 2.9199e-05
17:54845758 T C 0.064886 -1.4890e-05
17:54846128 A T 0.032380 5.8053e-05
17:54850329 G A 1.015086 2.8266e-05
17:54853199 C T 0.105558 6.0763e-06
17:54854541 G A 1.749347 -5.7753e-05
17:54855743 T A 0.148383 -3.6422e-05
17:54856140 G A 0.022302 -8.1618e-05
17:54858736 A G 0.044113 -1.3715e-04
17:54872439 C T 0.298905 7.5359e-06
17:54875876 A G 0.055944 3.8249e-05
17:54880572 A G 1.315227 -1.7160e-05
17:54889879 T C 0.853393 2.2507e-05
17:54890062 C A 0.036930 6.6960e-05
17:54906239 A G 0.051643 1.4763e-05
17:54908250 C A 0.141447 -1.3611e-05
17:54927327 A G 0.134601 -4.9495e-05
17:54935691 C T 0.028881 3.1376e-05
17:54939080 G A 0.031646 8.4864e-06
17:54943982 C T 1.482543 -3.6872e-05
17:54945670 T C 1.917311 -4.2979e-05
17:54946509 A G 0.059355 -4.3518e-05
17:54948950 G A 1.445648 -5.4527e-05
17:54950792 A G 0.380159 -3.7270e-05
17:54951229 A G 0.079891 5.4155e-05
17:54951417 G A 0.156147 5.0914e-05
17:54951635 G A 0.022577 2.2858e-06
17:54954806 T C 0.533991 -1.1046e-05
17:54956321 T C 0.080599 4.0133e-05
17:54957844 G T 1.434106 -2.1877e-05
17:54961912 G A 0.154793 -2.3846e-05
17:54971241 A C 1.837063 -1.9611e-04
17:54976922 A C 1.465071 -5.0207e-05
17:54978471 G A 0.089258 1.1144e-05
17:54979368 C G 0.047258 3.2071e-05
17:54980981 T C 0.235226 -9.4144e-06
17:54984931 C T 0.141690 8.4684e-06
17:54988150 A G 0.119278 1.4659e-05
17:54988241 A G 0.371226 -5.4105e-05
17:54989610 A G 0.028978 -1.1967e-06
17:55019580 G A 0.150291 -1.1316e-05
17:55028170 T C 0.245022 -2.2687e-05
17:55037113 A C 0.101647 9.6680e-05
17:55038490 A C 0.993525 1.1053e-06
17:55040002 T C 0.288187 1.1941e-04
17:55040096 C T 0.089287 5.1416e-05
17:55059303 G C 1.418433 3.9051e-05
17:55060188 G T 0.215550 4.9216e-06
17:55068816 A G 1.677012 -8.4615e-05
17:55076519 C G 0.966945 -1.4501e-05
17:55083933 A C 0.260053 -3.3249e-05
17:55085461 G C 1.963521 -2.8797e-05
17:55088689 A G 0.973076 3.5760e-05
17:55094145 G A 1.497483 4.6894e-05
17:55095409 A G 0.264759 5.8903e-05
17:55096575 C T 0.505935 -1.0184e-05
17:55098177 C T 0.578179 2.8699e-05
17:55098776 A C 0.906328 -1.9054e-05
17:55100100 T C 0.459177 1.0312e-06
17:55106588 T C 0.211542 1.7424e-05
17:55107636 C A 0.642795 -1.6702e-06
17:55107799 A G 0.285120 -6.8810e-06
17:55110710 A G 1.971421 1.0057e-05
17:55115189 C T 1.636969 -1.3318e-05
17:55118199 A G 0.421841 9.7206e-05
17:55121495 T C 0.300226 1.6244e-05
17:55122952 A G 0.184115 3.2325e-05
17:55123297 A G 0.439770 -1.8037e-04
17:55125582 C G 1.163440 7.4288e-05
17:55127824 T C 0.038965 -4.9604e-06
17:55128344 G T 0.530281 6.9297e-05
17:55129892 C T 1.526321 4.0668e-05
17:55130315 A G 0.062646 -7.0747e-05
17:55135455 G A 1.565640 4.9458e-05
17:55137449 A G 0.204044 -3.8556e-04
17:55138760 A G 0.190298 -4.1003e-05
17:55140652 A G 0.490978 1.7482e-05
17:55144694 C T 0.050075 5.5559e-06
17:55145822 A G 0.110216 -2.1974e-06
17:55150205 A G 1.138483 9.2200e-06
17:55158811 A G 1.255019 1.6602e-06
17:55164142 T C 0.803567 -3.8268e-05
17:55164285 G A 0.164774 2.0446e-05
17:55164373 G A 0.218981 8.3405e-06
17:55169743 C T 0.299453 -4.5261e-06
17:55171092 A G 0.058657 -8.4152e-05
17:55173203 A G 0.034463 3.6358e-05
17:55179795 A G 0.834512 2.8311e-05
17:55180503 T G 0.111703 3.5648e-05
17:55181938 A C 1.751898 1.9550e-05
17:55183195 T C 0.054340 -2.4633e-05
17:55185241 A G 0.129032 -1.9181e-04
17:55187039 T C 0.221101 -3.1214e-04
17:55187253 T C 0.032496 9.2509e-05
17:55187670 A G 0.087398 7.7168e-05
17:55193178 T C 0.397420 -2.2115e-05
17:55198233 G A 0.048066 3.7824e-05
17:55199216 T C 0.969542 4.2482e-05
17:55208258 C T 0.270008 -3.4211e-05
17:55211024 T C 0.023535 4.5690e-06
17:55212363 A G 0.274802 -1.2615e-06
17:55216075 T C 0.160629 -3.3523e-05
17:55217773 A G 0.038939 -2.7780e-05
17:55220949 A G 1.210357 -1.3381e-05
17:55222572 A G 0.129272 4.3376e-05
17:55227609 C T 0.788419 2.9185e-06
17:55232239 G C 0.317282 -1.2061e-04
17:55235670 T C 1.339798 -3.2060e-05
17:55249564 G A 0.126253 1.0516e-04
17:55255726 T C 0.182736 -2.2051e-05
17:55260629 T C 0.144442 -8.0229e-05
17:55263409 C T 0.368941 -7.6658e-05
17:55265528 A G 0.078424 -3.0071e-05
17:55267944 C T 0.340979 2.8916e-05
17:55268862 A C 0.063256 -4.5859e-05
17:55272396 A G 0.090819 1.7223e-06
17:55274630 C T 0.449504 1.2404e-05
17:55278337 T C 0.077129 4.8086e-05
17:55278525 A C 0.195625 5.3090e-05
17:55281020 G A 1.110927 -4.1473e-06
17:55281177 G T 0.574456 -1.6132e-05
17:55281431 G T 0.128084 -2.4724e-05
17:55281605 T C 0.044486 -3.8282e-05
17:55282327 T C 0.064704 4.1506e-05
17:55283254 A G 0.238865 6.9159e-06
17:55285276 C G 1.129223 -5.1914e-06
17:55287463 T C 0.035531 7.0490e-05
17:55288374 T C 0.286256 -3.1193e-05
17:55293819 C T 0.037631 2.0253e-05
17:55300237 G A 0.565066 -4.9691e-06
17:55300348 C A 0.145082 8.1807e-06
17:55304852 G T 0.286084 -1.7505e-05
17:55306597 C A 0.247349 -2.0126e-05
17:55310044 T G 0.846414 2.6636e-05
17:55314589 G A 0.349064 -2.1757e-06
17:55319041 T G 0.166601 4.1912e-05
17:55322266 C T 1.729632 6.5983e-05
17:55325432 A G 0.024557 2.6120e-05
17:55330357 G A 0.191441 1.0544e-05
17:55336202 G C 0.484993 7.7886e-06
17:55337984 T C 0.069735 2.2320e-05
17:55340441 C T 0.189328 -1.5165e-04
17:55343369 A G 0.527386 1.4660e-05
17:55352242 C T 0.472880 3.2571e-05
17:55354177 T C 0.155585 3.5601e-05
17:55355141 A G 0.151749 8.8585e-05
17:55356341 C T 0.091196 5.6738e-05
17:55358081 A G 0.048144 2.1951e-05
17:55362972 A G 1.272208 2.7382e-05
17:55364855 T G 0.049433 2.6186e-05
17:55369046 T C 0.028972 -7.8373e-05
17:55372465 C G 0.052766 4.5943e-05
17:55384404 G A 0.027235 -7.5017e-05
17:55386191 G T 0.048664 -8.9451e-05
17:55386638 C T 0.288112 -4.2977e-05
17:55388206 A G 0.055885 1.0672e-04
17:55391024 C T 0.036771 1.3078e-05
17:55396551 G A 0.235090 1.8850e-05
17:55397344 C G 0.089670 3.8376e-06
17:55400105 A G 0.102657 -1.8626e-05
17:55401715 T C 0.023989 7.3817e-06
17:55403922 C A 0.331138 2.8343e-05
17:55413115 T G 0.055859 9.9127e-05
17:55415072 T C 0.024492 -2.2221e-06
17:55423916 G T 0.029858 -2.0655e-06
17:55426465 C A 0.108340 1.0555e-04
17:55426698 A G 0.297522 -3.8791e-05
17:55427060 T C 0.021114 5.9838e-05
17:55435185 A G 0.036563 7.2313e-05
17:55437990 C G 1.160730 -3.4744e-05
17:55453126 G T 0.094477 -1.2615e-05
17:55453675 A G 1.151200 -6.7367e-05
17:55456355 T C 0.343196 1.5567e-05
17:55456558 T C 0.039141 6.0447e-06
17:55465262 T C 0.099839 -2.9736e-05
17:55468446 A G 0.195060 -5.8315e-06
17:55469417 T C 0.082361 -3.2016e-05
17:55469662 A G 0.121252 6.1048e-05
17:55475669 G T 1.730762 -7.6725e-05
17:55477930 A G 0.108480 -1.8162e-06
17:55478748 G A 0.047187 -1.5873e-04
17:55483735 A C 0.039095 -1.5970e-05
17:55485466 G A 1.801886 1.3352e-05
17:55490021 A G 1.174862 4.7157e-05
17:55494160 A G 0.303604 -5.2934e-05
17:55494271 T G 0.174346 6.8372e-06
17:55494745 A C 0.496860 -1.6027e-05
17:55498678 A G 0.137172 6.1458e-06
17:55500064 C T 0.119914 2.2045e-05
17:55500397 T C 0.140966 -3.3633e-05
17:55504941 A G 0.486324 -4.0941e-06
17:55507199 A G 1.003363 -3.2769e-06
17:55507586 C T 0.434136 3.4528e-07
17:55508711 A G 0.148233 3.0251e-05
17:55509090 A G 0.084253 -1.7810e-06
17:55509681 A G 0.696042 8.6643e-06
17:55511811 C T 0.491923 -6.0554e-07
17:55518887 T C 0.051779 -1.8139e-05
17:55520692 T C 0.052915 1.5134e-05
17:55522384 C A 0.274876 4.2195e-05
17:55522450 G T 0.282475 -2.3116e-05
17:55522685 G T 0.870741 2.6748e-05
17:55525122 T C 0.484500 3.2209e-05
17:55525782 G A 1.083948 -1.1451e-04
17:55526118 A G 0.114192 -7.4808e-05
17:55531642 G A 0.324426 7.6703e-05
17:55536585 C G 0.029806 -2.5959e-05
17:55539472 A C 0.045681 -2.4377e-05
17:55540246 C A 1.155150 -1.1565e-04
17:55540976 A G 1.847372 -6.8631e-06
17:55541341 A G 0.070030 2.3365e-05
17:55548917 G A 1.631133 -9.7359e-06
17:55551014 A G 0.053720 2.7151e-05
17:55551049 A G 0.947558 -7.6238e-05
17:55555888 A G 0.219536 -1.1722e-04
17:55559448 T C 0.042880 -2.2841e-05
17:55564743 A C 1.706094 7.4001e-06
17:55565602 A G 0.030056 6.7577e-06
17:55567576 A G 0.705555 7.0786e-05
17:55567684 T C 0.076960 -1.0965e-06
17:55567752 A G 0.329788 7.1110e-07
17:55568124 G C 1.728382 1.6675e-05
17:55570957 A G 1.749876 5.1582e-05
17:55571044 G C 0.045119 4.5475e-05
17:55571721 T C 0.976481 -1.1565e-05
17:55571860 G A 0.254061 4.2326e-05
17:55573619 A G 0.144407 -2.8673e-05
17:55574230 G A 0.471705 -1.9229e-05
17:55574663 C T 1.770778 2.5419e-05
17:55578489 A C 0.066811 9.1993e-05
17:55580609 A G 0.039498 7.3775e-05
17:55582932 A G 1.088609 1.4817e-05
17:55585120 C A 1.750691 1.0044e-05
17:55585975 A C 0.047404 -1.0566e-04
17:55589552 C T 0.191584 2.2003e-05
17:55590966 G A 0.821253 1.1980e-06
17:55592062 A G 0.051887 -7.1001e-05
17:55595881 G C 0.024424 -3.5214e-05
17:55596778 C A 0.315075 6.7308e-05
17:55597035 G A 1.005031 -2.7561e-05
17:55597654 A G 1.729421 1.1375e-06
17:55597753 T C 0.090417 -5.5874e-05
17:55599025 G A 0.314231 5.6077e-05
17:55600202 T G 0.395141 1.4505e-05
17:55603206 A G 0.074386 4.8398e-06
17:55604585 C A 0.318132 7.9047e-06
17:55604712 T C 1.269397 3.7950e-05
17:55605218 G C 0.273490 1.6199e-05
17:55607271 T C 1.019669 -3.4641e-05
17:55608091 G A 0.911472 -3.5266e-05
17:55608280 C T 0.313517 -3.6837e-05
17:55610383 A G 0.053441 -4.8199e-05
17:55612236 G A 1.805631 9.5177e-06
17:55616473 T G 0.136026 -2.2374e-05
17:55619316 C A 0.191149 1.8513e-06
17:55619829 G A 0.048524 6.1595e-05
17:55619937 C A 0.115646 2.1428e-05
17:55620236 A G 0.054668 3.6118e-06
17:55620489 A G 0.789416 3.4230e-05
17:55624340 C A 0.507259 -4.2327e-05
17:55628151 A G 0.307262 2.5791e-05
17:55629439 G A 0.997832 -4.1330e-05
17:55631607 A G 0.462234 -4.6877e-05
17:55637711 A C 0.050481 -4.7583e-05
17:55645067 A G 0.230117 1.2327e-05
17:55649445 A G 0.031078 -6.0615e-05
17:55652066 C T 0.431162 -4.3336e-05
17:55653436 C T 0.429017 9.2940e-05
17:55654778 T C 0.041549 2.8484e-05
17:55658975 T C 0.079894 2.0614e-05
17:55659233 G T 0.453785 1.9289e-05
17:55659678 A G 1.266155 3.5139e-06
17:55660236 A G 0.317483 4.8512e-05
17:55661728 C A 0.048667 -7.6790e-06
17:55667298 G A 0.055622 5.4288e-05
17:55668043 A C 0.452442 4.9874e-05
17:55675644 A G 0.204168 1.4047e-06
17:55675652 G A 0.075090 1.9271e-05
17:55677272 A G 0.272371 3.1722e-05
17:55679077 A G 0.662439 -5.6881e-05
17:55681549 G A 1.304302 3.4811e-04
17:55681602 A G 0.207787 -8.5579e-06
17:55682201 T C 0.402811 -7.0446e-06
17:55684997 C G 1.464675 -6.6768e-05
17:55685579 T C 1.899064 1.9007e-06
17:55687421 T C 0.090151 -6.4236e-06
17:55687489 G T 1.287074 -3.3343e-05
17:55697803 G A 0.241146 -3.5495e-05
17:55697962 A G 0.065305 -6.0460e-06
17:55701470 A G 0.230432 -4.3541e-05
17:55702457 A G 0.091858 -6.3152e-05
17:55703550 G A 1.665749 -2.0142e-05
17:55703595 A G 0.055967 -6.8548e-05
17:55710350 G A 0.105438 -8.0208e-07
17:55712238 G A 0.021565 -9.7545e-05
17:55712866 T C 0.930943 -1.8723e-05
17:55715389 A C 0.354017 -2.9725e-05
17:55718737 T C 0.045148 -1.3233e-04
17:55719694 A G 0.024038 6.6412e-05
17:55720179 T C 0.783119 -2.3489e-05
17:55721030 G C 0.116837 4.6980e-05
17:55728763 G C 0.340142 5.6191e-05
17:55731791 C T 1.595508 -2.0330e-06
17:55742036 A G 0.305341 2.4656e-05
17:55743742 G T 0.566303 -6.5516e-05
17:55746223 A G 0.214963 -1.8146e-04
17:55749383 A G 0.269914 -4.6875e-05
17:55752389 A G 0.025502 -5.8459e-05
17:55756756 T C 1.748052 -1.0735e-04
17:55764089 G A 0.266314 -2.7952e-06
17:55768656 A G 0.343131 -3.5472e-05
17:55777375 T C 0.205537 8.0392e-05
17:55777447 T C 0.385527 9.6545e-05
17:55785071 A G 0.086019 -6.9445e-05
17:55786797 G T 1.414986 -2.5222e-05
17:55789303 C T 0.218949 7.1302e-05
17:55789318 C T 0.086866 -6.0668e-05
17:55789344 A G 0.028329 -3.9474e-06
17:55791952 A G 0.063403 -5.0775e-05
17:55794452 C T 1.753907 -5.5804e-05
17:55795210 G A 0.650523 5.8116e-06
17:55796304 A G 0.238871 -1.1996e-04
17:55799993 T C 1.006754 -1.8333e-04
17:55801046 C A 0.090456 1.0106e-05
17:55801529 C G 0.033324 -3.0821e-05
17:55802620 A G 0.119778 -4.4186e-05
17:55803083 C G 0.040922 -5.1696e-05
17:55803414 A G 0.053185 -1.7900e-05
17:55805435 T C 0.353936 2.9692e-05
17:55806296 T C 0.028722 -8.2984e-05
17:55807463 C T 0.140622 -1.3551e-05
17:55812518 G A 0.117753 -1.7991e-05
17:55814749 T C 1.519969 -2.0806e-05
17:55817986 G A 0.027664 -3.5359e-05
17:55822214 A T 0.900755 -4.1473e-05
17:55823203 T C 0.106298 3.1634e-05
17:55823552 T C 1.498158 -3.0219e-05
17:55834387 G A 0.935280 -9.5587e-05
17:55837726 G A 0.094802 1.5229e-04
17:55838349 C T 1.922274 6.3622e-06
17:55839058 A G 0.864009 -4.4651e-05
17:55839402 T G 0.021279 -1.1963e-05
17:55842186 G T 0.144183 5.3659e-05
17:55847884 A G 0.254882 -4.4373e-05
17:55847966 T C 0.104328 -1.9513e-05
17:55850200 G A 1.758685 -2.0589e-04
17:55851827 A G 0.042575 -5.0297e-05
17:55852778 T C 1.430659 -2.0524e-04
17:55859607 G A 0.091345 -4.5545e-05
17:55860653 A G 0.045210 -7.4340e-05
17:55864742 G A 0.072809 -2.1734e-06
17:55866287 A G 0.106925 -3.8490e-05
17:55867040 C A 0.283637 -4.3142e-05
17:55873108 A G 0.079751 8.1134e-04
17:55875319 A G 1.935484 9.1876e-05
17:55880298 A C 1.614771 6.3630e-05
17:55884031 T C 0.142213 4.8991e-05
17:55889177 C A 0.168906 -8.5634e-05
17:55891781 G A 0.032208 1.0076e-04
17:55896669 G A 0.853964 -6.1279e-06
17:55897401 A G 0.486240 -3.0996e-05
17:55897641 A G 0.072072 2.9111e-05
17:55899516 A G 1.546964 -9.5992e-05
17:55910369 G A 0.054009 6.0677e-05
17:55911997 G A 1.658437 -4.1161e-04
17:55918466 A G 0.104663 1.8923e-05
17:55927801 T C 0.071653 3.4084e-04
17:55928216 C G 0.029949 -2.6696e-06
17:55928290 C G 0.208562 -6.7523e-05
17:55929337 G A 0.591908 1.1633e-05
17:55936970 G A 0.598974 3.6999e-05
17:55939005 G T 0.049384 -2.9940e-07
17:55940770 C T 0.818319 1.8250e-05
17:55946562 T G 0.213106 -2.2523e-04
17:55951037 T C 0.347023 9.2300e-05
17:55953716 A C 0.265960 -6.2999e-05
17:55954403 G A 0.937743 5.5454e-05
17:55960266 T C 0.045554 2.8376e-05
17:55963806 A G 1.340921 -3.4781e-06
17:55966787 A G 1.287002 1.4211e-05
17:55967579 T G 0.096191 -5.9200e-05
17:55972488 T C 0.329671 6.4042e-05
17:55981614 A G 0.278073 -5.8706e-05
17:55985803 A G 0.054048 -3.9807e-06
17:55988236 G A 0.722602 2.2173e-05
17:55990187 T C 0.057745 1.6061e-04
17:55991332 C T 0.127026 3.5683e-05
17:55992863 C T 0.165316 4.0243e-05
17:55993211 C T 0.079696 -7.6447e-05
17:55993241 T C 0.274730 2.0362e-05
17:55994427 G A 0.766465 -3.4812e-05
17:55995209 C T 0.036051 3.2644e-05
17:56001319 T C 0.203742 -1.4844e-05
17:56002376 T C 0.089703 -5.1817e-07
17:56005992 A T 0.370269 -2.6060e-05
17:56006833 C G 0.138298 5.3509e-05
17:56007635 T C 0.116068 1.5527e-04
17:56007826 T G 0.066707 -1.9341e-05
17:56010960 A G 0.328619 4.1965e-05
17:56015673 A G 1.489391 -1.7631e-05
17:56015819 G C 1.068881 -1.5829e-05
17:56016957 A G 1.757955 -8.1064e-06
17:56021256 T C 0.269709 -7.6690e-05
17:56022372 A G 0.051056 1.0403e-05
17:56023958 T C 0.090459 3.6304e-05
17:56024762 A G 0.047417 -4.0999e-05
17:56028334 T C 0.037881 -1.8810e-06
17:56028748 T A 0.067992 9.3817e-05
17:56030275 G T 0.104494 6.5383e-05
17:56030402 G T 1.193632 -4.1033e-05
17:56030796 C T 0.028413 -2.1946e-05
17:56031641 T C 0.037579 1.3913e-05
17:56043729 T C 0.095065 4.6601e-06
17:56043996 G A 0.431367 5.4064e-06
17:56044679 A G 0.283572 -1.6165e-06
17:56048642 G T 0.188770 6.9363e-05
17:56057565 A G 0.025125 6.6697e-06
17:56058595 C T 0.060098 1.1824e-05
17:56061709 C T 0.178828 -1.7124e-05
17:56068292 T C 0.021841 1.5514e-05
17:56076032 C A 0.026927 -1.8429e-05
17:56076127 C G 0.116711 3.8839e-05
17:56080025 C A 0.033103 1.6581e-05
17:56083934 A G 1.345101 3.4231e-05
17:56089235 A C 0.123244 2.2583e-05
17:56105317 G C 0.068979 2.1858e-05
17:56109804 C A 0.056035 -1.1326e-04
17:56115619 C T 0.034048 3.5322e-05
17:56117782 A G 0.053052 2.0787e-05
17:56118632 A G 0.174586 -4.3071e-05
17:56125274 G T 0.361142 -6.8911e-05
17:56126545 C T 0.193973 -1.1059e-04
17:56134805 A G 1.977672 -2.6286e-06
17:56137073 T C 0.063902 8.7210e-05
17:56140331 C T 0.035184 5.8752e-05
17:56155011 A G 1.289300 1.0175e-05
17:56160566 C T 0.085217 -4.3450e-06
17:56162799 A G 0.154670 -3.8907e-05
17:56163658 A G 0.106552 -2.5431e-05
17:56164162 A C 0.156682 -6.6590e-05
17:56168713 C G 1.354381 2.4374e-05
17:56169763 G A 1.509775 1.0842e-05
17:56172955 G C 0.023006 -2.3638e-05
17:56174500 A G 1.594907 7.3058e-06
17:56180576 T C 0.043603 4.8979e-05
17:56185481 A G 1.581058 1.0053e-05
17:56187807 G A 0.106600 -1.6948e-05
17:56190449 A G 0.182551 8.2669e-05
17:56206371 A G 0.075684 1.8899e-05
17:56213879 T C 0.059566 -3.5254e-04
17:56214691 A G 0.187465 -8.1578e-06
17:56225389 C T 1.377095 2.5179e-05
17:56225945 T C 0.044707 -1.7549e-05
17:56231150 A C 1.205089 8.7262e-05
17:56232675 A G 0.173521 -2.0929e-05
17:56233034 A C 0.397085 -7.2208e-05
17:56235322 A G 1.344342 1.0603e-05
17:56239624 T C 0.151960 -1.7663e-05
17:56241308 T G 0.424408 -8.9120e-05
17:56243860 G A 0.225791 -1.0971e-05
17:56244539 A G 0.116026 -1.3459e-04
17:56247101 A C 0.436658 3.1504e-05
17:56248183 T C 0.219176 -5.3293e-06
17:56251740 T C 0.082374 -2.0836e-05
17:56253587 A C 0.635531 1.3090e-05
17:56253600 A G 0.230939 1.0494e-05
17:56260342 G A 0.042756 2.9902e-05
17:56263280 C A 0.449400 -1.9185e-05
17:56264270 G C 0.022831 -4.2806e-05
17:56264420 A G 0.181373 2.8645e-05
17:56267766 C A 0.063617 -3.9152e-05
17:56268798 A G 0.093767 7.3229e-05
17:56269613 C T 0.051510 -1.8197e-05
17:56270442 G A 0.288826 -4.7446e-05
17:56271094 C G 0.644120 1.6625e-05
17:56272260 A G 0.045476 9.3459e-05
17:56272501 A C 0.023204 -1.4296e-06
17:56273208 G A 0.624596 1.7277e-05
17:56276940 C A 0.052124 -4.3831e-05
17:56282968 C G 0.132978 1.3508e-05
17:56283026 A G 0.206420 -3.8211e-05
17:56290334 C T 0.866963 3.7192e-05
17:56292814 A G 0.170581 6.6385e-05
17:56303287 T G 0.121712 -3.4555e-05
17:56312755 G A 0.033999 -2.7232e-05
17:56319930 C A 0.317590 -2.9675e-05
17:56320790 T C 0.048024 -8.7774e-06
17:56323678 T C 0.432113 7.6496e-05
17:56328214 T C 0.750603 1.1787e-04
17:56332744 T C 0.262770 1.2987e-04
17:56340057 C T 0.203236 1.0837e-04
17:56344867 A G 0.409968 3.9304e-05
17:56348106 C T 0.050101 -2.9746e-05
17:56352883 T C 0.149873 5.9401e-07
17:56355036 A G 0.030487 -1.4394e-05
17:56355397 A G 0.033675 6.5260e-05
17:56356502 G A 0.025797 1.1461e-05
17:56357818 A C 0.145095 -2.6837e-07
17:56358884 G A 0.417900 4.6843e-06
17:56364480 A T 0.058329 3.0047e-04
17:56367632 G A 0.322225 4.6966e-06
17:56372280 T C 0.462185 4.6992e-06
17:56377870 A G 0.170402 1.4630e-04
17:56378564 T C 0.117538 -1.0078e-05
17:56380471 C T 1.911527 -1.6093e-05
17:56383744 C T 0.576475 -5.8994e-06
17:56386118 G A 0.598627 -1.3659e-06
17:56386732 T C 0.045525 -1.1513e-05
17:56389732 C T 0.233334 -3.3877e-06
17:56395050 T G 0.218819 1.0427e-04
17:56395757 T C 0.085552 -1.3040e-05
17:56396609 C T 0.085603 -1.4676e-05
17:56397324 A G 0.187202 5.7761e-06
17:56399122 T C 0.065713 4.0626e-06
17:56404349 G A 0.895315 4.8516e-06
17:56404703 G A 0.154102 6.6504e-06
17:56405046 T C 0.045132 -1.8687e-05
17:56416078 A G 0.123494 3.6811e-05
17:56421706 A G 0.438452 3.2303e-05
17:56421784 G A 0.212175 -1.7082e-04
17:56429094 G A 0.377591 3.1604e-05
17:56432088 A G 0.022428 -5.1570e-06
17:56432743 T C 0.345754 6.8310e-06
17:56434857 T C 0.038819 -8.4062e-05
17:56435080 C G 0.247469 1.7066e-04
17:56435885 T G 0.726308 -1.2336e-04
17:56436109 T C 0.313063 -6.3730e-05
17:56438301 A G 0.398442 2.4728e-05
17:56438433 T C 0.078388 3.2581e-05
17:56446535 T C 0.110784 -1.1021e-05
17:56448297 T C 0.205547 -7.2972e-05
17:56450135 C T 0.025820 -1.1027e-05
17:56473132 G A 0.421247 -2.6785e-05
17:56491186 C T 0.048436 3.1905e-05
17:56492800 C T 0.771788 -5.0377e-05
17:56499946 T G 0.020120 -8.8944e-05
17:56536257 A G 0.048008 2.4645e-07
17:56540267 T C 0.448761 -5.8094e-05
17:56547385 A G 0.029484 -1.1529e-04
17:56558918 A G 1.584320 -2.3756e-05
17:56584508 C T 0.370094 6.7609e-05
17:56588542 T C 0.050478 9.2891e-06
17:56598991 A T 0.230004 2.5544e-04
17:56607959 A G 0.346779 7.4938e-05
17:56618823 A G 0.040169 2.8349e-05
17:56629398 T A 0.142401 -1.2014e-04
17:56643109 G A 0.441893 -5.0026e-05
17:56659018 T C 1.244889 2.5649e-05
17:56670933 T C 0.059800 -6.8426e-05
17:56676368 C T 0.421899 1.9704e-05
17:56694745 G A 0.021941 -3.0298e-06
17:56700153 C T 0.023889 9.6396e-06
17:56702417 A G 0.067888 -1.0768e-04
17:56709000 A G 0.029183 -2.2251e-05
17:56709222 G A 0.652149 1.8638e-04
17:56714889 T C 0.049533 1.0668e-05
17:56717003 A G 0.090290 6.5521e-05
17:56736532 T C 0.126659 -1.5145e-06
17:56798128 G A 0.024376 -2.5895e-05
17:56828788 G A 0.049384 -4.0341e-05
17:56833612 G C 0.022143 -8.1625e-05
17:56844442 G T 0.030971 2.7431e-04
17:56847945 T C 0.558789 -7.3027e-05
17:56869386 A G 0.118613 -4.5372e-05
17:56964910 T C 0.063282 -1.0209e-05
17:56995732 G A 0.107918 -2.9593e-04
17:57017420 C T 1.247534 2.1758e-05
17:57027135 G A 0.608241 -2.3440e-05
17:57061238 A G 0.436953 -5.0684e-05
17:57087810 A G 0.031412 -9.0095e-06
17:57094617 C T 1.231318 -9.7590e-05
17:57111606 C G 0.067567 2.4893e-05
17:57139293 A G 1.217667 -1.1252e-04
17:57143357 C T 0.022707 8.3313e-06
17:57145243 G A 0.082277 -4.0481e-07
17:57151650 A G 0.083977 -2.9837e-05
17:57158764 T C 0.125701 3.6461e-06
17:57162209 G A 0.776786 8.9688e-05
17:57171098 C T 0.061945 4.0893e-06
17:57181441 G C 0.022782 -5.0429e-05
17:57211381 A T 0.604187 -9.2773e-05
17:57211429 T C 0.031036 -2.9251e-06
17:57219255 G A 0.084821 -1.0222e-04
17:57229005 T C 0.048096 -5.6891e-05
17:57229716 A G 1.300907 1.6738e-06
17:57253639 G T 0.029407 -1.8721e-05
17:57267529 T G 0.648459 -1.7908e-04
17:57268441 A G 0.056499 -6.2296e-07
17:57319984 A C 0.081085 -1.6796e-05
17:57321015 T C 0.234019 -3.9526e-05
17:57325931 G A 0.418416 -3.0780e-05
17:57332520 G A 0.048586 -4.4656e-05
17:57354718 T C 0.020971 1.4577e-05
17:57356184 A G 0.672500 -1.1498e-04
17:57362614 T C 0.045778 2.4878e-05
17:57371432 G A 0.597118 -6.1758e-06
17:57375440 A G 1.211613 -1.3343e-05
17:57376809 G A 1.228319 -1.4443e-05
17:57399457 A G 0.232445 7.0406e-05
17:57404277 T C 0.081754 -4.2006e-05
17:57407019 G A 1.768886 -1.1003e-05
17:57410641 C A 0.499320 7.9876e-06
17:57411445 T C 0.697353 -1.6249e-05
17:57411671 C A 0.095970 -2.8319e-05
17:57416562 G T 0.119165 -4.9958e-05
17:57419881 T C 0.093374 8.0787e-05
17:57425494 T C 0.082562 1.4460e-06
17:57426624 A G 0.087441 -1.1452e-05
17:57427348 T C 0.112861 1.9992e-05
17:57434316 C T 1.832850 3.1212e-06
17:57448441 A G 0.060124 4.4126e-05
17:57456292 A G 1.083237 1.1589e-05
17:57463370 T C 0.032607 1.3333e-05
17:57466917 G A 0.274078 2.0179e-05
17:57467971 T C 0.025090 2.3788e-05
17:57473546 C A 0.150973 -1.8726e-05
17:57476699 C T 0.372869 -2.5099e-05
17:57478107 A G 0.077499 -9.3048e-05
17:57479597 A C 0.134806 -2.1238e-05
17:57481483 T C 0.115782 -8.6561e-06
17:57482182 T C 0.773064 1.5130e-06
17:57487538 A C 0.466467 -1.2748e-05
17:57489366 G A 0.997949 -1.9808e-05
17:57491365 G A 1.305234 -3.2731e-07
17:57493245 A G 0.075454 3.3732e-05
17:57494447 G C 0.093108 -4.1422e-06
17:57496970 C A 0.471936 -9.7580e-06
17:57506414 T C 1.714870 1.9321e-05
17:57511073 C T 0.238053 2.5986e-05
17:57515378 G A 0.032328 -7.7832e-06
17:57520659 A G 0.076941 2.0552e-05
17:57524546 T C 0.498642 5.6178e-06
17:57539601 T G 0.074834 -3.6412e-05
17:57542506 C G 0.037362 -6.7545e-06
17:57545021 C A 0.299304 3.7662e-05
17:57567551 T C 0.162203 -6.2661e-06
17:57569176 C T 0.081348 -1.2794e-04
17:57572189 T C 0.283656 -2.8884e-05
17:57582228 C T 0.614009 3.4490e-06
17:57582737 T G 0.039436 -9.0158e-06
17:57582867 T C 0.164118 4.7586e-05
17:57585780 A G 0.026187 -1.3529e-04
17:57587357 G A 0.046002 2.1551e-05
17:57600581 A G 0.037089 -4.0582e-05
17:57602640 T C 0.163751 1.4198e-05
17:57605741 A G 0.021338 -3.1757e-05
17:57613090 A G 0.037498 -8.9456e-06
17:57624194 G T 0.097473 -3.7187e-05
17:57649755 C T 0.065791 4.0110e-05
17:57679108 T C 0.292559 -2.2022e-05
17:57680480 A G 0.422759 -6.7340e-07
17:57692689 G A 0.417248 8.7033e-06
17:57695769 T C 1.717052 2.2005e-06
17:57696251 A G 1.704724 -1.3038e-05
17:57700237 A G 0.098671 -5.4065e-05
17:57711948 T C 0.034846 4.4315e-05
17:57723273 A G 0.174813 -8.6192e-06
17:57742610 G C 0.057661 -1.7539e-05
17:57746013 T C 0.134939 5.5176e-05
17:57747420 G C 0.077943 -5.4345e-05
17:57748325 G T 0.050108 1.2054e-05
17:57752259 G A 0.070942 5.8844e-05
17:57752869 T C 0.067015 -8.2562e-05
17:57754591 G A 0.177987 -1.6487e-05
17:57757689 A T 1.518369 5.7072e-07
17:57769198 G A 0.177497 -1.2335e-05
17:57776475 C T 1.693724 -1.1559e-05
17:57783934 G A 1.698557 -1.8334e-05
17:57784344 C G 0.063773 -1.6432e-05
17:57788608 A G 0.079144 2.5606e-06
17:57790206 C T 1.697950 -1.6093e-05
17:57791844 G A 1.355569 5.7990e-06
17:57800388 A G 1.682478 -2.0236e-05
17:57804274 T C 0.023730 -1.4445e-05
17:57818213 G A 0.164323 -3.0225e-05
17:57826731 A C 1.090518 -1.1089e-04
17:57832190 G A 0.426826 2.0137e-04
17:57839539 A G 0.056677 6.5593e-05
17:57842736 T G 0.165199 -3.9617e-05
17:57853214 C A 0.579886 5.5409e-05
17:57858706 T C 0.130638 7.9114e-05
17:57864752 G T 0.066567 1.3181e-05
17:57875396 T C 1.100641 -1.2662e-04
17:57882679 A C 0.241406 -8.2023e-04
17:57885709 T C 0.155822 -2.5614e-05
17:57887212 C A 0.052250 4.1795e-06
17:57892640 T A 0.426739 2.1774e-04
17:57903041 C G 0.146916 -3.7212e-05
17:57908096 C T 0.151739 -3.0895e-05
17:57911230 G A 1.111079 -1.2951e-04
17:57913289 G T 0.316357 1.8384e-05
17:57914883 A G 0.068823 -2.3613e-04
17:57915424 G T 0.257047 1.9941e-05
17:57916165 A G 0.096285 2.2282e-05
17:57919097 T C 0.024207 -1.5767e-05
17:57920532 G A 0.898327 1.0521e-04
17:57929319 C T 0.580386 5.9266e-05
17:57934169 G A 0.405446 2.5131e-04
17:57940703 A G 0.078537 -4.6906e-05
17:57942585 G A 0.397007 2.5851e-04
17:57943115 G T 0.872202 9.5377e-05
17:57947212 C T 0.937101 7.0893e-05
17:57963537 G A 0.872267 9.4839e-05
17:57973920 C T 0.474964 -4.7887e-06
17:57989603 T C 0.070108 -6.9436e-05
17:57994248 C T 0.159276 -4.3014e-05
17:57997375 G C 0.063325 3.0889e-05
17:58003358 A G 1.463850 4.0756e-05
17:58018142 C G 0.397319 1.8787e-04
17:58024275 G A 0.716954 2.2696e-04
17:58024324 G A 0.398296 2.6295e-04
17:58031153 G A 0.154303 -4.5539e-05
17:58036499 C A 1.127438 -6.4976e-05
17:58041242 G T 1.680284 -2.2494e-05
17:58049609 T C 0.110037 -1.3220e-04
17:58121453 A G 0.130129 -3.0768e-05
17:58124028 A G 0.032818 -1.1311e-05
17:58129199 T C 0.034395 4.5266e-05
17:58130325 C T 0.131193 -3.3629e-05
17:58139305 C G 0.096188 -7.4655e-06
17:58142253 A C 0.066139 3.6316e-05
17:58146095 C T 0.033506 -4.9260e-06
17:58149745 A G 1.198260 -6.9322e-05
17:58169713 A G 0.071939 -9.9211e-05
17:58171937 C T 0.067628 2.7728e-05
17:58172447 A G 0.173914 7.0560e-06
17:58174209 G T 0.077229 3.0200e-05
17:58183930 A G 0.061303 4.8984e-05
17:58187061 T C 1.697275 -3.2448e-04
17:58204804 T C 0.032584 3.6910e-06
17:58212091 C T 0.084837 1.6393e-05
17:58213963 G C 1.621364 -2.0535e-05
17:58217708 C T 0.214294 -5.2409e-04
17:58218881 C A 0.140794 -3.2767e-05
17:58224568 C T 0.391532 5.2917e-06
17:58225501 T C 0.079534 2.2913e-05
17:58228713 G T 0.229465 3.7143e-05
17:58233516 G A 0.114780 -5.9923e-06
17:58235763 A G 0.035051 2.5944e-05
17:58259512 G T 0.040656 -9.6833e-05
17:58301400 T A 0.048917 7.6714e-05
17:58316733 T C 0.389899 -5.6416e-05
17:58318248 G A 0.169029 5.9322e-06
17:58318685 A G 0.039741 -6.5159e-05
17:58330298 C T 0.194262 -1.2494e-05
17:58331247 A G 0.069446 -2.0863e-05
17:58336233 T C 0.022762 -6.5665e-05
17:58359510 A G 0.193213 -4.6112e-05
17:58361314 C T 0.066116 5.0873e-05
17:58380096 T C 0.114397 1.0061e-05
17:58390960 T C 0.028309 -1.7404e-05
17:58399732 G T 0.036654 3.6159e-05
17:58404493 G A 0.034171 -1.3569e-06
17:58406426 A G 0.076736 -2.1052e-05
17:58417215 C T 1.961499 1.4857e-05
17:58436175 G C 0.039722 -6.4761e-05
17:58464953 T C 0.185099 -1.7320e-07
17:58467480 C T 0.104208 -3.6671e-05
17:58470653 A C 0.097710 3.1030e-05
17:58470711 A G 0.041114 3.9568e-05
17:58474315 C T 0.256827 -2.6857e-05
17:58499925 T C 0.041854 2.0868e-05
17:58500225 G T 0.064915 -1.8376e-05
17:58508618 C T 0.188507 -2.8234e-05
17:58519879 G A 0.029153 -3.6666e-05
17:58521154 A G 0.081994 1.1841e-05
17:58528705 C T 0.125280 -1.9770e-05
17:58581142 A G 0.052237 -3.3484e-05
17:58582538 T C 0.421490 -6.0782e-05
17:58583643 T C 0.033873 3.7246e-05
17:58590556 C A 0.168971 -3.2482e-06
17:58594157 G A 0.059138 5.7927e-05
17:58620284 A G 0.049228 5.7077e-05
17:58623836 A T 0.072166 -3.9736e-05
17:58631702 C T 0.079800 -1.8021e-05
17:58637160 A G 0.038400 2.6257e-05
17:58639940 A G 1.910602 -8.8997e-05
17:58681552 A C 0.056505 -2.8018e-05
17:58706711 A G 0.063776 3.8777e-05
17:58740077 C G 0.148321 -9.0153e-05
17:58740228 A G 0.048446 4.5836e-06
17:58755262 A C 0.142891 2.7851e-04
17:58762945 T G 0.093442 -1.8294e-05
17:58790106 C T 0.024346 -7.5292e-06
17:58799304 C G 0.075902 2.7183e-04
17:58819628 G A 0.076317 6.1765e-05
17:58824617 A G 0.048044 -7.4484e-05
17:58826666 G A 0.046739 -9.3127e-06
17:58828402 A G 1.786589 4.2607e-06
17:58837701 G A 1.836437 -5.1693e-06
17:58845031 C T 0.164456 -2.6760e-06
17:58847436 G A 0.207491 -1.6742e-08
17:58855897 T C 0.108129 -2.4548e-05
17:58862869 T C 0.064766 -1.7286e-05
17:58878665 T G 0.171538 2.0937e-05
17:58899794 C A 0.103994 1.5763e-05
17:58917633 G T 0.041120 -4.4575e-05
17:58930419 G A 0.285925 1.9934e-05
17:58935637 T C 0.097976 -6.2942e-05
17:58942333 A G 0.038956 7.8833e-05
17:58945788 G A 0.043685 2.6153e-05
17:58950789 A G 0.154504 -3.8774e-06
17:58953682 G A 0.132287 -3.3019e-05
17:58964947 T C 0.090397 -2.0617e-06
17:58965178 T G 0.241471 1.5466e-05
17:58977757 C T 0.292251 1.5645e-05
17:58994775 G A 1.272345 -1.0939e-05
17:59009664 C T 0.026394 -4.6365e-05
17:59017903 C T 0.045924 -3.1546e-05
17:59039507 A G 0.042110 -2.2104e-04
17:59044509 T C 0.032565 2.8989e-05
17:59060919 C T 0.068765 7.6174e-07
17:59060980 A G 0.034879 -5.2290e-05
17:59061568 C G 1.462929 -2.2809e-06
17:59067526 A G 0.028098 6.6344e-05
17:59091716 A G 0.048092 2.4826e-05
17:59096752 A G 0.296055 6.1614e-05
17:59110011 G A 1.941489 8.6806e-05
17:59135988 G A 0.216953 -1.0267e-04
17:59145918 C T 0.043185 -4.6337e-05
17:59177071 A G 0.056119 3.4245e-05
17:59180804 C T 0.040348 -2.0471e-04
17:59183399 A G 0.099641 1.1045e-05
17:59185686 C T 0.078959 -2.1691e-05
17:59196065 T G 1.651114 -5.0793e-05
17:59203874 T C 0.033860 4.6468e-06
17:59216873 G A 0.021792 -6.4587e-05
17:59227325 G C 0.052367 5.1487e-05
17:59238157 T C 0.073844 1.9773e-04
17:59239221 G A 1.628459 -2.3368e-05
17:59258055 A G 1.589815 -1.2988e-05
17:59261128 A G 0.083763 8.0431e-06
17:59266048 T G 0.034785 -6.8965e-05
17:59276952 A G 1.933621 6.6658e-05
17:59277614 G A 0.319122 4.9024e-05
17:59281730 A G 0.025060 -4.4681e-05
17:59286644 C G 1.570691 -2.6835e-06
17:59296426 G C 0.237667 1.0760e-05
17:59299975 G A 1.411545 -2.6840e-06
17:59300360 A G 0.048917 -1.0518e-05
17:59301995 G A 0.155322 -6.3295e-05
17:59304833 C T 0.135049 -6.1852e-05
17:59306037 G A 0.328272 1.2745e-05
17:59315145 A C 0.343712 2.2045e-05
17:59316721 T C 0.101498 -7.7610e-05
17:59317457 G A 0.395810 2.0161e-05
17:59325562 G A 0.038543 1.5552e-04
17:59326293 C T 0.023723 -1.4152e-07
17:59330768 G A 1.520171 2.9664e-05
17:59338423 G A 1.248946 9.8867e-06
17:59340357 G A 0.105659 8.2417e-06
17:59342146 A G 0.031692 5.5696e-06
17:59343880 G A 0.180873 -4.4914e-05
17:59345321 G A 0.390110 -5.3233e-04
17:59345379 G A 1.917795 -2.3501e-05
17:59357804 A G 0.167760 9.4202e-06
17:59362646 A G 0.027985 -6.5184e-05
17:59362924 A G 0.024898 -2.6185e-05
17:59363235 C T 0.078430 -8.0603e-05
17:59363982 T C 0.273266 -6.2711e-06
17:59366049 A G 1.443801 -3.9697e-05
17:59366352 A G 0.031247 -3.4202e-05
17:59369300 A G 0.097499 1.9410e-05
17:59371657 G A 0.312335 -3.0024e-05
17:59372624 G A 1.305146 -3.3400e-06
17:59374625 A G 0.510502 6.6224e-07
17:59376069 T C 0.051234 2.1548e-05
17:59378117 G A 0.029335 -8.6744e-05
17:59379738 C A 1.125633 1.7409e-05
17:59383410 G A 0.032535 5.0922e-05
17:59386565 A G 0.055360 -2.0415e-05
17:59392064 G A 1.593427 5.9518e-06
17:59392342 T C 0.068498 4.7344e-06
17:59395680 A G 0.320930 -3.6702e-05
17:59396124 A C 0.306967 -3.1084e-05
17:59396215 C T 0.167189 -3.7906e-05
17:59396449 T C 1.554099 -1.6335e-05
17:59400959 T C 0.031383 5.9756e-05
17:59402478 A G 0.051640 -5.4986e-05
17:59407351 T C 0.579367 -1.9567e-05
17:59411717 C T 0.249894 -1.1304e-05
17:59416467 G A 0.135909 -3.7729e-05
17:59418195 A G 0.044931 -5.5653e-05
17:59418773 C T 1.576695 1.2948e-05
17:59421778 G T 0.762044 -2.0562e-06
17:59424325 C T 1.741447 2.4095e-06
17:59424326 A G 1.117253 7.0693e-05
17:59429503 A G 0.145290 -2.8900e-05
17:59430015 T C 1.926850 -5.1526e-06
17:59431266 C G 1.869839 4.3613e-05
17:59435497 C A 1.435103 2.6970e-04
17:59435833 A C 0.040374 -6.4012e-05
17:59441648 A T 1.892543 -9.8210e-06
17:59444758 A G 1.560694 5.8402e-05
17:59456589 T C 1.661789 4.5744e-03
17:59457524 A G 0.045145 -1.1593e-04
17:59459195 G A 1.891855 4.8374e-05
17:59460164 G A 1.877843 4.1573e-05
17:59461769 A G 0.077291 -1.2446e-04
17:59464069 C T 1.696399 2.3079e-05
17:59464100 C G 0.372758 -4.0223e-05
17:59466118 T C 0.094104 8.1376e-06
17:59470055 C A 1.757990 7.3118e-05
17:59470842 G A 0.108687 -4.3796e-05
17:59471688 C T 0.020591 3.6538e-05
17:59475888 C A 1.578555 1.0606e-04
17:59477903 A C 0.106055 -3.4435e-05
17:59478616 T G 0.028650 6.1978e-05
17:59480038 T G 1.029449 2.6170e-04
17:59483766 T C 1.470134 1.8236e-04
17:59484898 T C 0.028715 -4.3448e-06
17:59489707 T C 0.089940 -3.1128e-05
17:59489893 C T 1.579750 1.1670e-04
17:59496649 C T 1.333576 8.2010e-05
17:59497277 G A 1.338850 8.0147e-05
17:59500333 A G 1.653766 8.6476e-05
17:59502319 C T 0.397738 -9.5751e-05
17:59516472 C T 0.874759 -9.3019e-05
17:59517034 C T 0.042678 -6.6537e-05
17:59518015 A G 0.023330 2.4582e-05
17:59521601 G C 0.061195 -5.9792e-05
17:59528210 T C 0.841276 -1.5920e-04
17:59528544 C T 0.346740 -1.0132e-04
17:59531402 C A 0.525156 -5.1304e-05
17:59533266 C T 0.021334 2.3947e-05
17:59533868 C G 0.293004 -2.5577e-05
17:59534987 G T 0.320206 -4.1259e-05
17:59535965 C G 0.758867 -1.2285e-04
17:59538046 A G 0.027849 1.3144e-05
17:59543090 C T 0.242201 -5.9732e-05
17:59545750 A G 0.531690 -1.1650e-04
17:59549603 A C 0.053672 2.7047e-05
17:59552412 T C 0.287415 -1.1924e-05
17:59552449 A G 0.415239 -8.1659e-06
17:59556287 T C 0.114140 4.6739e-05
17:59557600 T C 0.223055 4.5995e-05
17:59559971 A G 0.323887 1.1288e-05
17:59560463 T C 0.192087 1.6441e-05
17:59561720 G A 0.421506 -4.3164e-05
17:59565143 C A 0.376400 -7.6463e-05
17:59566530 A G 0.052510 -6.5864e-05
17:59566682 T C 0.220633 -4.9917e-06
17:59567791 T C 0.103663 2.5101e-05
17:59569518 C T 0.047112 2.8217e-05
17:59578385 C G 0.036255 -2.5416e-05
17:59583282 A C 1.774378 -5.4072e-05
17:59584889 A G 1.914669 -1.8130e-04
17:59586589 A G 0.067849 -3.8434e-05
17:59597348 C T 0.614924 -2.1654e-06
17:59601152 G T 0.026553 -2.0859e-05
17:59608842 A G 1.104912 -1.0902e-05
17:59611873 A G 0.198130 2.0591e-05
17:59619666 T C 0.034778 4.6026e-05
17:59627460 A G 0.543391 -2.4165e-06
17:59634605 C G 0.088778 1.7190e-05
17:59638438 A G 0.099852 8.3955e-06
17:59645502 A G 0.053123 -3.3265e-06
17:59646764 C T 1.295419 -5.9742e-06
17:59649853 T G 0.037563 -6.8774e-05
17:59654593 G A 0.395605 -1.2143e-05
17:59657894 T C 0.071147 3.8407e-05
17:59664673 A G 1.129359 -1.5682e-05
17:59667953 A G 0.301615 -3.4589e-05
17:59668021 C G 0.300953 -3.5737e-05
17:59668352 T C 0.275457 -5.1147e-05
17:59675381 T C 1.125198 1.7768e-06
17:59683985 G T 0.302618 -4.9996e-05
17:59688260 T C 0.847206 -1.6845e-06
17:59689993 C A 0.031510 -3.6712e-05
17:59693980 G A 0.441468 -1.4134e-05
17:59715461 G A 0.037219 1.8015e-05
17:59722734 C T 0.507444 9.0687e-05
17:59726936 C T 0.207481 2.1082e-05
17:59735398 T C 1.957838 -1.3245e-04
17:59745806 C T 0.025408 4.5344e-05
17:59748156 C T 0.087135 4.7746e-06
17:59748454 T C 0.697817 -3.1501e-05
17:59748656 G A 0.045207 5.0132e-05
17:59755930 G C 0.222850 -1.6139e-05
17:59761706 G A 0.703345 -2.0028e-05
17:59763347 G A 1.203045 2.1778e-05
17:59775949 C T 0.074266 8.7147e-07
17:59800001 G A 0.132466 -7.4845e-06
17:59804310 A G 1.500453 -8.9939e-05
17:59814530 G A 0.064156 -1.1967e-04
17:59817082 G C 0.120966 -5.1706e-05
17:59823778 T G 0.067187 1.2317e-05
17:59836661 C T 0.204466 3.7537e-06
17:59843603 A G 0.127698 7.5699e-07
17:59876352 T C 0.716370 -3.4529e-06
17:59893497 C T 1.483562 -1.0295e-04
17:59894622 A G 0.097665 3.4904e-05
17:59898706 A G 0.064899 -1.4979e-05
17:59911200 A G 0.256982 3.9642e-06
17:59911799 A G 0.862503 4.1478e-05
17:59912148 T G 0.028124 -9.5229e-05
17:59916568 C T 0.098879 2.2311e-05
17:59917389 T C 0.456327 -2.4750e-06
17:59918984 A G 0.050092 -2.8651e-06
17:59920703 A G 0.100907 3.1686e-05
17:59924191 C T 0.057881 -4.4107e-05
17:59936719 C T 0.024911 4.8620e-05
17:59940633 T C 0.567916 -3.1487e-05
17:59960767 A G 0.050225 -1.1122e-06
17:59969000 C T 0.114027 -6.8248e-05
17:59975372 C T 0.313241 1.0128e-06
17:60018005 C T 0.029854 2.6721e-05
17:60030874 G A 0.026862 -9.2254e-06
17:60047642 G A 0.072559 1.1777e-04
17:60071698 T C 0.063023 6.3846e-06
17:60085810 A G 0.028102 -2.9980e-05
17:60086587 C T 0.042941 -7.5874e-07
17:60098989 T C 0.020150 -5.4193e-05
17:60130014 G C 0.028332 -3.5453e-05
17:60136168 A G 0.310550 -8.5970e-07
17:60137085 C T 0.431218 -2.3371e-05
17:60151635 T G 0.121751 -8.6667e-05
17:60164915 C T 0.162544 -5.7910e-05
17:60177694 A C 1.193853 2.7340e-05
17:60183476 A G 0.051448 -5.1311e-05
17:60187274 A G 0.124436 -7.3464e-05
17:60188441 A G 0.310888 5.1240e-06
17:60193428 C G 0.285246 5.2145e-05
17:60198096 T G 0.255694 -9.8090e-05
17:60201561 T C 0.167153 -9.9987e-06
17:60212373 T C 0.887119 5.7641e-05
17:60219082 A G 0.604778 -1.8215e-05
17:60222504 T C 0.223512 4.6135e-05
17:60225452 G A 0.838368 -1.4520e-05
17:60226424 T C 0.099778 -1.8705e-04
17:60228819 C G 0.089664 -7.2968e-06
17:60235230 C T 0.237696 8.8389e-06
17:60245058 G A 0.620442 3.9639e-05
17:60251782 T C 0.219487 -5.3366e-06
17:60255582 G A 0.280339 3.1843e-05
17:60271745 A G 0.245973 2.2490e-05
17:60279084 C T 0.228767 -2.8813e-05
17:60280469 T C 0.179740 -1.5556e-05
17:60287091 T C 0.539863 1.3169e-05
17:60292881 T C 0.338603 -3.2488e-05
17:60319974 G A 0.544394 5.8181e-05
17:60325222 A G 0.186861 5.7912e-06
17:60356029 C T 0.604356 -2.1352e-04
17:60357131 C T 0.525815 2.1379e-05
17:60383020 A C 0.037625 5.3024e-06
17:60383711 T C 0.133475 2.2703e-06
17:60391443 T G 0.522105 6.4008e-05
17:60399470 A C 0.779847 -1.0618e-04
17:60405758 T C 0.034720 -1.7550e-05
17:60409038 G T 0.491998 2.0188e-05
17:60421485 C A 0.276467 2.3627e-04
17:60430794 A G 0.168795 1.6519e-05
17:60432300 C T 0.020364 -3.8006e-05
17:60433039 C T 0.251228 2.2349e-05
17:60433353 G C 0.076980 -2.0088e-05
17:60440732 C T 1.003983 1.1020e-05
17:60442540 T G 0.532742 6.1797e-05
17:60452799 G A 1.404356 2.9218e-06
17:60455506 C T 0.398027 6.9532e-06
17:60458987 T C 0.237907 5.4224e-05
17:60472623 T C 1.854243 -1.3316e-04
17:60474073 T C 0.079992 -3.0455e-05
17:60482593 C T 1.054499 -7.6254e-05
17:60485723 A G 0.542187 1.9160e-06
17:60493386 G A 0.146221 2.1001e-04
17:60497280 T C 0.091261 -7.2550e-05
17:60505528 G A 0.106324 7.8741e-06
17:60588594 C T 0.725689 1.7697e-04
17:60615994 A G 0.089745 4.9413e-05
17:60621866 T C 0.198614 -3.7143e-04
17:60628143 T C 0.026544 -6.5704e-07
17:60628710 C A 0.035005 2.6396e-05
17:60647451 G A 0.091783 -4.5573e-05
17:60666333 T C 0.052422 -1.4956e-05
17:60667965 C A 1.285915 -1.8408e-04
17:60669210 C T 0.092325 -4.5772e-05
17:60673853 G A 0.067106 4.0657e-05
17:60684238 G A 0.059378 6.1610e-06
17:60685216 G A 0.054827 3.3770e-05
17:60693817 C T 0.191077 7.4251e-06
17:60718821 T C 1.236998 -2.8687e-04
17:60727791 C T 0.044480 -3.6143e-06
17:60740729 C T 0.075327 -6.9716e-05
17:60741917 A G 0.350434 4.0203e-05
17:60742307 T C 0.020997 -1.5485e-05
17:60745240 C A 0.128214 6.7147e-05
17:60748191 C T 0.151466 -1.4393e-04
17:60755746 G T 0.713666 2.3865e-05
17:60766483 G A 1.969571 6.4131e-05
17:60767015 A G 1.969584 5.6785e-05
17:60769406 C T 0.853422 5.0951e-05
17:60776006 C T 1.966140 4.0349e-05
17:60778932 A G 1.717522 -1.7828e-05
17:60779025 G A 1.948548 3.3892e-05
17:60779540 A G 0.066515 3.7594e-05
17:60784085 T C 0.679583 6.1002e-06
17:60784536 T C 0.068437 2.1791e-05
17:60789232 C T 0.681907 -1.6595e-05
17:60791782 A C 0.026651 6.4351e-05
17:60792800 T C 0.221867 6.9892e-05
17:60793366 T C 0.079420 2.0596e-05
17:60795557 A G 0.086749 -4.9601e-05
17:60802596 C G 0.730885 2.1001e-05
17:60805052 T C 0.039598 3.5461e-06
17:60809905 T G 0.805690 2.6139e-05
17:60811819 T C 0.061699 -1.8282e-05
17:60814273 G A 0.811672 1.3977e-05
17:60824224 G A 0.659089 1.4841e-05
17:60828743 A C 0.022918 -6.6647e-06
17:60828894 A G 0.034168 -3.4585e-05
17:60834947 T C 0.094951 -1.3929e-05
17:60835267 T G 0.099632 -1.7725e-05
17:60837842 T C 0.277479 1.1241e-04
17:60844132 G T 0.040364 -6.0376e-05
17:60851401 C T 1.147993 -2.1786e-05
17:60859519 C G 1.901336 -3.9570e-05
17:60867975 T C 0.039050 -6.9815e-05
17:60868968 C T 0.539970 -6.3426e-05
17:60868992 G A 0.074925 -1.6351e-05
17:60869091 C T 0.039546 -7.1372e-05
17:60869690 T C 0.022509 3.1291e-05
17:60878976 A G 0.040361 -5.3156e-05
17:60879501 A G 0.088171 4.1769e-05
17:60882401 G A 1.179477 -1.3601e-04
17:60882658 A G 0.135507 -3.6393e-05
17:60888618 G A 0.099281 -1.6781e-05
17:60896263 C T 0.144838 1.2091e-05
17:60897995 G A 0.095662 1.2505e-04
17:60899218 T C 0.971674 9.3555e-06
17:60900163 C A 1.873721 5.2426e-05
17:60902176 A G 0.045061 -2.0373e-05
17:60902345 T C 0.026469 6.5896e-05
17:60905352 T C 0.058602 1.1839e-05
17:60905560 C T 0.337730 3.1641e-04
17:60905859 G A 0.214116 -1.1919e-04
17:60913411 A G 0.690787 -2.4077e-05
17:60914500 A G 0.034145 -1.6076e-04
17:60928858 G T 0.035557 -6.6368e-05
17:60950077 A G 0.821351 -6.8246e-05
17:60953050 A G 0.059547 1.4509e-04
17:60954624 T C 0.105425 7.9423e-05
17:60955474 G C 0.052068 1.8500e-05
17:60976292 G T 0.088671 -4.9273e-05
17:60981969 G A 0.901894 -9.3061e-05
17:60989097 G A 0.030030 -1.1933e-04
17:60989141 T C 0.127915 -1.0509e-05
17:60992533 A C 0.187624 -2.8236e-05
17:60994706 T C 0.090258 1.4199e-04
17:61001333 T G 0.157253 -4.7192e-05
17:61017423 A G 0.090388 1.3512e-05
17:61019115 G A 0.175173 -7.2277e-06
17:61037879 C T 0.032396 7.3600e-06
17:61038216 A G 0.029397 9.1283e-06
17:61051271 T C 0.916282 -3.7222e-05
17:61063866 G T 0.021422 2.5523e-05
17:61072624 C A 0.085052 9.8285e-05
17:61085639 T C 0.047469 3.1836e-05
17:61088080 G T 0.060644 -1.7788e-04
17:61090526 T C 0.042318 -8.6235e-05
17:61099099 A G 0.368604 -1.2839e-04
17:61100835 A G 0.068771 4.0063e-05
17:61119468 G T 0.147883 3.9721e-05
17:61122756 T C 0.062260 -2.4810e-05
17:61139904 T C 0.092254 -1.6570e-05
17:61154619 G A 0.206222 4.1424e-05
17:61158751 T C 0.086441 -5.9501e-04
17:61171554 G A 0.392314 3.5217e-05
17:61181474 A G 0.092676 -1.6683e-05
17:61199099 C T 0.092919 9.0009e-05
17:61201358 A G 0.716354 -4.0970e-06
17:61204264 G A 0.277363 1.5780e-05
17:61207489 A G 0.028170 -1.7021e-06
17:61241107 T C 1.005404 3.1473e-06
17:61273551 A G 1.841263 5.6299e-05
17:61273697 T C 0.051341 -6.9940e-05
17:61276533 T C 0.155017 8.1279e-05
17:61278229 G T 0.037174 4.7016e-05
17:61280212 G T 0.131372 2.3768e-05
17:61287776 T C 0.040679 -4.5059e-06
17:61288422 A G 0.028511 -1.0648e-05
17:61295052 T C 0.026901 5.5988e-05
17:61299699 C T 0.053185 3.9805e-06
17:61300675 A G 0.026826 -3.9494e-05
17:61330304 G A 0.031954 -5.0210e-06
17:61371510 G A 0.374154 -4.1993e-05
17:61373868 A G 0.034265 -1.7108e-04
17:61374714 A G 0.093474 3.6679e-05
17:61382899 G T 0.021253 -4.5733e-05
17:61384732 T C 0.066262 2.0949e-04
17:61429297 C A 0.029192 -5.0310e-05
17:61441645 C A 0.037722 5.1943e-05
17:61458555 A G 0.138324 -3.1467e-04
17:61485045 T C 0.243639 2.8303e-06
17:61488645 A G 0.061150 -1.0998e-05
17:61507791 A G 0.020588 7.7546e-06
17:61515321 C T 0.992739 -3.2865e-06
17:61518335 T C 0.044084 9.3858e-05
17:61518779 T C 0.022146 -2.1882e-05
17:61519534 A G 0.198010 3.0880e-05
17:61536308 G A 0.041380 -1.3989e-05
17:61541451 T C 0.532618 -1.4190e-05
17:61548918 T C 1.253191 -3.1334e-03
17:61557773 G A 0.034343 -3.5728e-06
17:61559923 T C 0.866311 -4.4142e-05
17:61560986 T A 0.121810 -1.1299e-05
17:61561017 T C 0.122388 -8.7177e-06
17:61565990 C G 0.945832 -1.1834e-05
17:61566031 A G 0.955017 -2.0300e-05
17:61571452 T C 0.045424 -3.2010e-05
17:61571907 A G 0.037897 -2.9682e-05
17:61574712 A G 0.076898 6.1455e-05
17:61576249 A G 0.953716 -2.1187e-05
17:61578207 A G 0.992759 -2.5311e-06
17:61583756 T C 1.113254 -7.1493e-05
17:61584720 T A 1.117211 -7.1091e-05
17:61586060 A C 0.304536 3.3296e-05
17:61592753 T C 0.080608 7.6045e-05
17:61595406 C T 0.359256 8.8121e-05
17:61598118 C T 0.803677 -5.3465e-04
17:61602293 A G 1.181493 -3.0535e-05
17:61612401 A G 0.049498 3.2919e-07
17:61615545 G A 0.056278 7.9735e-05
17:61620112 C G 0.106633 -5.3502e-05
17:61623052 T C 0.494487 -4.3264e-05
17:61623718 T C 0.038371 -6.7048e-05
17:61629692 C G 0.504666 -3.9364e-05
17:61642016 A C 0.034798 3.1962e-05
17:61648091 T G 0.730301 -5.9738e-05
17:61658297 T C 0.022217 1.5189e-05
17:61659654 C T 0.070397 -8.6604e-05
17:61666687 T C 0.114137 -2.4391e-05
17:61675292 G A 0.530612 -4.7496e-05
17:61709128 T C 0.271910 -1.3229e-05
17:61749252 G T 0.066622 -5.0056e-06
17:61760967 T C 0.094507 4.8291e-05
17:61763031 C G 0.551372 -7.2732e-05
17:61782920 T C 1.110443 1.4958e-05
17:61783908 G A 1.289586 3.1715e-05
17:61832668 A G 0.049456 6.5183e-05
17:61843691 C G 0.119895 -4.7340e-05
17:61845425 C T 1.882750 5.2656e-05
17:61853282 C A 0.021513 -8.9242e-05
17:61871016 T C 0.046784 -7.6902e-05
17:61883023 G A 0.551109 -7.1955e-05
17:61894076 C T 0.282247 -2.7037e-05
17:61905027 T G 0.024450 1.2986e-05
17:61908556 T C 0.657369 7.9815e-05
17:61910167 A G 1.842834 5.3468e-05
17:61927311 G A 0.066204 8.7695e-05
17:61928055 A C 0.572362 -7.8071e-05
17:61938100 T C 1.224544 6.3735e-06
17:61947203 A G 1.211454 1.0288e-05
17:61959740 T C 0.562310 -7.9275e-05
17:61989626 G T 1.186303 2.4357e-05
17:61995170 T C 0.020218 -8.3641e-05
17:62003810 A C 0.779480 -3.1065e-05
17:62007498 G A 1.298411 -4.3578e-04
17:62008437 T C 0.519022 -9.6425e-05
17:62010309 A G 0.064977 8.2201e-05
17:62016763 G C 0.043496 2.3773e-05
17:62019103 T G 0.375358 -5.6862e-05
17:62020348 C T 1.052335 -1.4817e-04
17:62023724 T G 0.408371 -2.3208e-05
17:62027336 A G 0.641062 -7.4695e-06
17:62028920 G C 0.034648 1.5283e-05
17:62030443 G A 0.030140 -6.1907e-05
17:62033277 G T 0.089563 -4.0457e-05
17:62037368 T G 0.058820 6.4092e-05
17:62041068 C T 1.821785 1.2664e-05
17:62041208 A G 0.047375 4.7560e-05
17:62042841 G A 1.794830 7.5696e-05
17:62045555 A G 0.025297 -2.2773e-05
17:62050513 T C 0.984738 -3.1810e-05
17:62052222 A C 0.025450 -1.1031e-04
17:62055986 A G 0.048264 4.8299e-05
17:62056610 A G 1.812808 -2.2196e-04
17:62059386 A G 0.175180 2.4505e-05
17:62060878 G A 0.709622 -3.6834e-05
17:62064678 T C 0.082166 4.6190e-06
17:62067267 T C 0.037686 6.6279e-05
17:62067359 A G 0.036635 1.0713e-04
17:62068196 A G 0.997095 -5.9499e-05
17:62069095 A G 0.189111 -3.4936e-05
17:62070153 A G 0.729499 1.1167e-05
17:62079286 A G 0.860407 -1.6013e-05
17:62080714 A G 0.730125 -8.2799e-06
17:62094058 T C 0.061978 -4.2405e-05
17:62097846 T C 0.790263 -2.7161e-05
17:62105745 A C 1.243909 7.9655e-06
17:62109123 C T 0.692533 9.6075e-07
17:62113625 A C 0.110050 3.8320e-05
17:62118582 G C 0.032905 -6.6450e-05
17:62119157 A G 0.149233 -7.3588e-05
17:62121480 C T 1.521446 4.7312e-06
17:62125209 T C 0.037703 -1.3915e-04
17:62128799 G A 0.159344 -5.2492e-05
17:62132160 T C 0.061871 -2.7985e-05
17:62135064 C T 0.022967 -6.2219e-05
17:62137930 A G 0.059855 1.4761e-05
17:62142728 G A 0.060267 -2.3410e-04
17:62146480 G T 0.085483 -1.9021e-05
17:62146498 T G 0.320729 2.8740e-05
17:62147597 A G 0.114835 -1.2055e-04
17:62152578 T C 0.105633 -1.5000e-06
17:62156430 G A 0.060949 -2.7245e-05
17:62158278 C T 1.521375 1.8973e-06
17:62161933 G A 0.173359 -4.1688e-05
17:62163342 C A 0.026940 -2.7042e-05
17:62163704 G C 0.043227 9.6048e-06
17:62165365 C T 0.126396 -7.5181e-06
17:62167589 T C 0.677833 1.0744e-04
17:62177591 C T 0.140947 1.6521e-04
17:62185764 T C 0.732193 4.8362e-05
17:62185903 C G 0.229744 8.8711e-05
17:62206299 C T 0.078077 -6.3162e-05
17:62211164 G A 1.852172 7.5757e-05
17:62212331 T C 0.024064 -2.8978e-05
17:62225473 A G 0.053269 4.2593e-05
17:62228161 C T 0.226515 -8.3502e-05
17:62232633 A G 0.061105 -5.5018e-06
17:62240987 A G 0.025232 -1.7269e-05
17:62243647 T C 1.402197 -4.6818e-06
17:62245560 G A 0.099771 1.4984e-04
17:62246902 A C 0.062075 3.9585e-05
17:62247817 A G 0.070579 1.4707e-05
17:62253745 C T 1.181457 6.2128e-05
17:62255858 C T 0.079333 7.9634e-05
17:62262826 T C 1.657080 -4.4721e-05
17:62264886 C T 1.922874 3.0752e-06
17:62268412 A C 1.204953 1.1492e-04
17:62286590 T C 0.215868 -1.6680e-03
17:62287257 T C 0.197913 -7.6590e-05
17:62290699 A G 0.028806 5.0910e-05
17:62292399 A G 0.957617 1.6110e-05
17:62298977 A G 0.041766 1.1299e-04
17:62306621 C T 0.066690 5.0702e-05
17:62316454 T C 0.037605 2.1724e-05
17:62318157 C T 0.040497 6.0043e-05
17:62318462 T C 0.034999 -7.2216e-05
17:62334404 A G 1.646018 -3.4681e-05
17:62337000 C T 0.068469 -2.2240e-05
17:62355081 C T 1.274120 1.7460e-04
17:62355853 A C 0.026962 -1.2861e-04
17:62363865 C T 0.079459 -2.6573e-05
17:62365976 T G 0.080258 1.5746e-04
17:62367700 T C 0.043717 6.2510e-06
17:62371707 T C 0.073565 2.5218e-05
17:62372574 C T 1.036528 1.0616e-04
17:62387106 G A 0.045158 -1.1924e-04
17:62387211 G A 1.439257 1.8881e-05
17:62398568 A G 1.389046 4.6263e-05
17:62401118 C T 1.037596 1.4262e-04
17:62403698 T G 0.073825 -2.2355e-05
17:62404342 G A 0.208604 -6.3341e-04
17:62404390 C T 1.522193 1.5637e-05
17:62407030 G A 0.123858 4.5251e-06
17:62408299 G A 1.037183 1.3655e-04
17:62461735 T C 0.076684 6.0543e-05
17:62466542 G T 0.034278 3.2941e-05
17:62467162 A G 0.112063 1.2068e-04
17:62479273 C A 0.586202 -7.9751e-04
17:62490936 G A 0.050127 1.7796e-05
17:62492582 T C 0.171791 1.0002e-04
17:62496670 C A 0.121771 1.1767e-05
17:62497530 G T 0.067531 3.7950e-05
17:62497964 T C 0.052529 2.5553e-06
17:62499163 T C 0.021000 1.5092e-05
17:62501505 A G 0.069521 2.5136e-04
17:62504233 A G 0.048268 4.0816e-05
17:62505158 A C 0.083413 1.3304e-04
17:62519019 C T 0.024892 -1.4037e-05
17:62520123 T C 0.040341 1.0112e-04
17:62520269 G T 0.085091 -5.2782e-05
17:62525311 G T 0.072435 -7.6598e-05
17:62525832 A T 0.094091 1.2909e-04
17:62527705 A G 0.080767 8.2976e-05
17:62535900 G T 0.045626 2.8570e-05
17:62540690 G A 0.025463 -8.5711e-05
17:62544936 T C 1.858940 -2.5615e-06
17:62566672 T C 0.036025 -7.3745e-06
17:62577758 G A 0.069222 3.9496e-05
17:62578143 T C 0.129593 1.3777e-04
17:62600791 T C 0.068748 -1.0277e-03
17:62611296 G A 0.025336 -6.8815e-05
17:62611535 T C 0.050325 6.3621e-06
17:62613291 T C 0.117000 3.0695e-04
17:62616467 G C 0.077294 -1.6305e-05
17:62648369 C T 0.073052 -6.0129e-05
17:62655355 G A 0.051546 4.2602e-05
17:62662507 A G 1.657804 -3.1313e-05
17:62678893 C A 0.041432 1.2781e-04
17:62688560 G A 0.033967 -3.7793e-05
17:62705738 A G 1.483617 1.5813e-05
17:62737602 T C 1.602532 2.7973e-05
17:62741764 C T 1.899038 7.1377e-05
17:62754586 C T 1.638689 2.0730e-05
17:62757146 C T 1.636917 3.0714e-05
17:62759287 C T 0.022652 4.4866e-05
17:62784161 T C 0.044188 5.7185e-06
17:62789019 C T 0.360574 -2.7931e-05
17:62808973 C T 0.064444 -1.6894e-05
17:62919765 A G 0.040793 5.4385e-05
17:62936677 G A 0.035583 5.6652e-05
17:62942829 A G 0.121686 -5.2127e-06
17:62983145 G T 1.815252 -4.1618e-05
17:62996913 A G 0.026070 2.4946e-05
17:62997234 A G 0.025330 1.0829e-05
17:62998023 T C 1.861565 -4.3292e-06
17:63001552 C T 1.818329 -1.8906e-05
17:63009717 C T 0.094325 -3.6592e-05
17:63019229 G A 0.312170 -2.1249e-05
17:63027705 A G 0.022649 -9.5958e-05
17:63034085 G A 0.032568 -3.4771e-05
17:63054421 C A 0.118613 -5.0669e-06
17:63056597 C A 0.143180 -7.1473e-06
17:63063451 C A 0.467369 -5.5740e-05
17:63068219 G A 0.700904 -2.1356e-05
17:63068922 G A 0.048719 -3.4370e-06
17:63069293 T C 1.039137 3.0175e-05
17:63069648 A G 0.021503 -1.8914e-05
17:63069727 G C 0.023175 4.0475e-05
17:63071911 A C 0.503202 -4.3121e-06
17:63078095 C G 1.014528 -5.8781e-05
17:63078993 C G 0.582301 -4.6365e-05
17:63083938 C T 0.083682 1.0582e-05
17:63084995 A G 1.072948 6.9710e-05
17:63087091 T C 0.024827 5.2368e-05
17:63087597 C T 0.185371 -1.1727e-04
17:63088628 A G 0.027667 -1.8496e-05
17:63096005 G A 0.699950 8.5979e-06
17:63098626 G A 1.154180 -2.5360e-06
17:63101342 T C 1.960074 3.5935e-06
17:63103057 T C 1.950506 2.9626e-05
17:63105121 C A 1.526088 1.0346e-05
17:63110373 G A 0.174664 -3.4372e-05
17:63119881 G A 1.533215 -2.9569e-05
17:63121483 G T 0.034645 -2.2671e-05
17:63123532 T C 0.318950 7.2027e-05
17:63130005 T C 1.612947 -1.9614e-05
17:63130543 T C 0.038917 1.7419e-05
17:63136134 T G 1.975180 9.4094e-05
17:63145396 A G 0.402038 4.6548e-05
17:63150918 G A 0.144942 -2.4196e-05
17:63162476 A G 0.339158 -4.1527e-05
17:63169650 T C 0.042928 1.2884e-04
17:63175413 T C 0.058550 -1.2413e-04
17:63181941 T G 0.338331 9.5414e-06
17:63185816 T C 0.126049 -2.5777e-05
17:63186032 C T 0.076820 -6.2910e-05
17:63186950 G T 0.035061 -1.3979e-05
17:63197103 C T 0.124582 -9.1440e-06
17:63200968 A G 0.097399 2.3105e-05
17:63208393 A G 0.177328 -1.8067e-05
17:63216883 T G 0.093429 -8.0710e-05
17:63221214 A G 0.046151 -2.8544e-05
17:63223788 G A 0.060842 5.2397e-06
17:63224806 G A 0.084883 1.2702e-04
17:63227030 C A 0.090946 -1.9469e-05
17:63227043 G A 0.036460 -6.2429e-05
17:63229475 G A 0.340538 -2.9386e-05
17:63234140 T G 0.282621 -2.0243e-05
17:63254738 T C 0.102024 7.7968e-05
17:63258754 T C 0.049761 -2.9855e-06
17:63261829 C T 0.036151 1.6015e-05
17:63266622 T C 0.141693 -1.0732e-06
17:63268725 A G 0.027086 6.2145e-05
17:63268843 A G 0.042344 7.3626e-05
17:63273384 T C 0.250426 -1.8023e-05
17:63283606 A G 0.020419 1.3809e-04
17:63288677 G A 0.593161 -4.4592e-05
17:63289757 G A 0.269829 -1.5963e-04
17:63289897 A C 0.060007 -7.1459e-05
17:63289979 A G 0.204291 1.5195e-05
17:63295008 G A 0.079648 -2.5422e-05
17:63297820 T C 0.068635 -1.2488e-04
17:63303930 T C 0.143167 4.5434e-05
17:63309198 G A 0.363193 -1.4573e-04
17:63312178 T C 0.098687 -5.6255e-05
17:63313903 C A 0.102046 1.8363e-04
17:63315108 G A 0.069277 -5.8244e-05
17:63315996 C T 0.341466 2.9243e-06
17:63317298 G A 0.119285 -1.8076e-05
17:63318552 A G 0.027599 6.8433e-05
17:63322383 A G 0.103608 1.7841e-05
17:63324094 T C 0.440906 8.5553e-06
17:63331863 C T 0.178471 -1.9065e-05
17:63342248 G A 0.116389 7.2338e-05
17:63343542 G A 0.066918 -4.3852e-05
17:63344621 C T 0.197274 -1.7873e-05
17:63350067 A G 0.030932 -1.4200e-05
17:63350355 T C 0.062711 -4.6052e-05
17:63351629 A G 0.282530 4.5962e-05
17:63352428 C T 0.075834 -2.8117e-05
17:63352965 A G 1.510420 -4.4328e-05
17:63356754 T G 0.168214 -1.0999e-07
17:63357607 T C 0.503036 3.5964e-06
17:63366896 C T 0.038920 2.2717e-05
17:63378847 G A 0.096551 -3.5426e-05
17:63379906 C T 0.117321 -1.1164e-05
17:63384173 T C 0.076746 7.5864e-05
17:63384500 C G 0.302144 2.7906e-06
17:63385978 C T 0.108811 -1.8954e-05
17:63388168 C T 0.050011 -2.0837e-05
17:63389660 T C 0.036567 1.7612e-05
17:63390150 A G 0.228595 4.3206e-06
17:63390190 G A 0.094721 -6.8146e-05
17:63392730 C A 0.088515 -2.0381e-05
17:63394058 T G 0.053415 -2.2506e-05
17:63396370 T C 1.953027 4.6690e-06
17:63399182 A G 1.675392 -7.8190e-06
17:63402913 A G 0.026631 7.3511e-05
17:63403770 C T 0.112280 -6.4348e-05
17:63404105 A G 0.029845 -1.0502e-04
17:63415621 G A 0.044483 4.2658e-05
17:63419048 G C 0.182525 8.1974e-06
17:63420016 T C 1.758133 -7.7971e-06
17:63420327 T C 0.058190 2.6864e-05
17:63428940 G T 0.216995 2.3096e-05
17:63433130 A G 0.215281 3.2751e-05
17:63434313 C T 1.946650 8.3387e-06
17:63435423 C T 0.406689 2.3665e-05
17:63436284 A C 0.047800 -9.3390e-06
17:63438408 T C 0.129807 9.6976e-06
17:63439971 A G 0.037495 -3.7694e-05
17:63448728 T C 1.388059 6.0499e-07
17:63449559 T C 0.459417 3.4620e-05
17:63452818 C A 0.086055 -6.9992e-07
17:63457183 G C 0.116740 -8.7513e-05
17:63459386 G A 0.130538 6.7345e-06
17:63461713 C T 0.451977 8.2129e-05
17:63462406 A C 0.090138 -1.1770e-04
17:63464854 C T 0.344251 4.5005e-05
17:63465396 A G 0.032711 1.1799e-05
17:63468858 A G 0.021153 -2.6682e-05
17:63470609 T C 0.166991 3.7623e-05
17:63475496 G A 0.263893 5.1865e-06
17:63475950 G A 0.148905 2.4267e-05
17:63478693 A G 0.062335 1.8068e-05
17:63479163 T C 0.116071 5.9389e-06
17:63481489 C T 0.227501 2.2284e-05
17:63485729 C T 0.060673 -6.7516e-05
17:63489765 A G 0.135991 -6.6724e-06
17:63495631 T C 0.361337 2.8757e-05
17:63495754 T G 0.280076 -3.5799e-05
17:63499735 G A 0.066262 5.8458e-05
17:63500860 C T 1.893789 -9.2586e-05
17:63500925 T C 1.683484 -3.9331e-05
17:63502633 C T 1.546799 -5.4174e-05
17:63502712 A G 0.074396 -4.1751e-05
17:63506257 A G 0.090177 6.7176e-05
17:63510493 T G 0.036177 -3.4337e-05
17:63513052 C T 0.099038 3.6809e-05
17:63513962 C T 1.817345 5.8254e-06
17:63515432 G A 0.260105 5.2819e-05
17:63515495 G A 0.141388 -6.2405e-05
17:63520779 A G 0.282731 2.4702e-05
17:63520906 A G 0.031617 2.1350e-05
17:63527663 T C 0.136718 -9.2586e-05
17:63532365 T C 0.114932 6.1872e-05
17:63532746 C T 0.041030 7.8508e-05
17:63532914 G A 1.334634 -3.1471e-05
17:63534250 C T 1.773930 1.9915e-05
17:63534478 A G 0.193323 2.9652e-05
17:63545622 C T 0.082845 2.3999e-05
17:63549261 C T 1.563527 -4.1207e-05
17:63549979 A G 1.277122 -2.5807e-05
17:63550026 T C 0.293487 6.3057e-05
17:63554591 A G 1.054597 -4.2737e-05
17:63561681 A G 0.918139 -8.0869e-05
17:63563281 C T 1.360616 -1.9522e-05
17:63564505 C T 1.772392 3.6739e-05
17:63564675 G C 0.296240 1.0535e-04
17:63565668 C T 1.125718 -4.4339e-05
17:63565910 C G 0.046502 -2.5542e-05
17:63568646 G A 1.846025 8.5719e-07
17:63568658 T G 0.108866 -2.8971e-05
17:63578387 C T 0.045398 -1.5671e-05
17:63585105 G A 0.157218 7.2890e-05
17:63588082 C T 0.768938 -4.9207e-06
17:63590294 C G 0.081540 -3.5012e-05
17:63593572 A G 0.058044 -1.6535e-05
17:63593683 C T 0.114903 -2.3095e-05
17:63595281 G C 0.660215 1.8153e-05
17:63600365 A G 0.875743 9.4516e-06
17:63601809 T C 0.247381 1.9392e-05
17:63608316 T C 0.216411 3.8429e-05
17:63609576 T C 0.056745 4.0117e-09
17:63610319 A C 1.095763 3.2258e-05
17:63618009 T C 0.037781 1.5191e-06
17:63619276 C T 0.243130 5.8520e-06
17:63623940 A G 0.646982 -6.1146e-06
17:63642542 A G 1.128749 1.8112e-05
17:63645289 T G 0.232983 3.4700e-05
17:63649621 A G 0.208660 2.2061e-05
17:63650894 T C 0.047356 -7.1826e-05
17:63657637 A G 0.039400 -7.1824e-07
17:63664881 T G 0.211776 4.3608e-05
17:63674768 T C 0.054412 -2.8591e-05
17:63681066 T C 0.664259 -7.4421e-06
17:63681770 A G 0.856304 1.5386e-05
17:63690659 C T 0.068875 -2.5146e-05
17:63697505 T C 0.073137 1.8381e-05
17:63701153 G C 0.052166 -3.0224e-05
17:63710273 G A 0.139210 -3.4063e-05
17:63715215 T C 0.807770 8.3377e-05
17:63717929 G A 0.645424 1.1097e-05
17:63722528 G A 1.127931 -1.4726e-05
17:63723576 A G 0.040406 -3.6965e-06
17:63732197 T G 0.065710 -8.0201e-05
17:63744334 A G 0.214009 5.0948e-05
17:63747055 G C 0.031873 3.9336e-05
17:63750142 C T 0.946023 -5.2528e-06
17:63755571 T C 0.044035 -2.2744e-05
17:63772066 A G 1.276889 1.1610e-04
17:63774619 G T 0.857112 1.5062e-06
17:63784951 T C 0.062494 -2.3302e-05
17:63785418 C A 0.056784 7.7043e-05
17:63801926 G A 0.077840 9.0291e-06
17:63804070 A G 0.024824 2.2037e-04
17:63808414 T C 0.030977 6.1856e-05
17:63811704 G A 0.040689 -6.7702e-06
17:63822357 C T 0.516162 1.1022e-04
17:63844323 G A 0.098827 1.1151e-04
17:63852627 A G 0.025226 -7.9454e-05
17:63856717 G A 0.080774 -5.5752e-05
17:63867881 C T 1.789240 -2.3907e-05
17:63874160 C T 0.300589 -2.0231e-05
17:63879781 G A 0.921680 -1.6324e-05
17:63885160 A T 0.054181 -7.2317e-05
17:63888752 T C 0.405881 3.1487e-06
17:63895253 C T 0.051432 6.5998e-06
17:63905536 T C 0.047596 2.1605e-05
17:63908406 C T 0.323059 1.3177e-06
17:63910755 T C 0.436625 1.3419e-05
17:63914750 G A 0.138827 -1.2698e-05
17:63922251 T C 0.078933 1.4494e-05
17:63922291 C A 0.034489 1.8702e-05
17:63925756 C T 0.816232 2.8557e-05
17:63926199 T C 0.034850 -3.6547e-06
17:63928560 T G 0.082358 -1.1482e-05
17:63939366 T C 0.026842 -2.2363e-05
17:63942253 C T 0.177909 -6.6200e-05
17:63950238 T C 0.029410 1.0381e-05
17:63951527 A C 0.896318 2.0689e-05
17:63959403 C T 0.044311 1.6479e-04
17:63980599 A G 0.254509 -1.4644e-05
17:63999198 T A 0.033869 -3.1837e-05
17:64016380 C T 0.064662 1.9933e-04
17:64018059 T C 0.082773 -7.2578e-05
17:64027072 T C 0.149006 -4.4689e-05
17:64027553 C A 1.917146 4.9198e-06
17:64034136 C G 0.094042 8.1479e-06
17:64041801 G A 1.721849 5.2091e-05
17:64050646 T C 0.819166 2.2693e-05
17:64061543 G A 0.211548 -3.0727e-05
17:64093897 C T 0.084046 -9.2147e-06
17:64094959 C T 0.038118 8.6793e-05
17:64095247 A G 0.893072 -6.0724e-06
17:64117668 C T 0.203833 1.6720e-05
17:64118759 C A 0.035151 1.3274e-04
17:64131717 A G 0.071614 -5.5155e-06
17:64131902 T C 0.109372 -3.5329e-05
17:64136331 T C 0.027625 1.7240e-05
17:64169182 T C 0.100303 3.6235e-05
17:64176842 T G 0.666694 3.2886e-05
17:64183028 C T 0.259949 -5.3067e-04
17:64185208 G A 0.054753 7.2217e-05
17:64186988 T C 0.109025 -3.8831e-05
17:64198136 A G 0.090803 -2.0052e-05
17:64202857 C T 0.409416 -8.5628e-05
17:64208285 G C 0.110336 -4.5919e-05
17:64210580 C A 0.059521 -1.9754e-05
17:64210757 A C 0.466798 5.1921e-05
17:64216854 G A 0.132076 -2.2475e-05
17:64219973 T C 0.036154 -3.0773e-05
17:64222164 T C 0.089589 -1.4415e-05
17:64226140 G A 0.283883 9.2246e-05
17:64232034 G A 0.238452 -7.2156e-07
17:64240013 G T 0.520583 -9.3894e-06
17:64242748 T C 0.044464 8.0404e-05
17:64245302 T C 0.090011 -6.2036e-05
17:64256995 C T 0.247956 -2.7717e-04
17:64257044 T C 0.387199 3.9297e-05
17:64264162 G A 1.958672 -7.2802e-05
17:64269463 A G 0.070118 -4.7915e-05
17:64269663 G A 0.310492 -5.3101e-05
17:64295920 T G 1.940262 -2.2479e-04
17:64298049 A G 0.048193 -1.4168e-04
17:64301655 C T 0.195631 -1.4563e-05
17:64304804 T C 0.072371 -4.3395e-05
17:64305051 G A 0.058855 -3.4871e-05
17:64312554 A G 0.166303 -1.9835e-05
17:64315409 C T 0.068651 5.9278e-05
17:64315716 G A 0.049907 1.9841e-04
17:64318357 C G 1.161983 -7.5007e-05
17:64318385 A G 0.100797 6.9562e-05
17:64325393 T C 0.022548 -5.1658e-05
17:64326068 G T 0.093179 2.1658e-04
17:64329197 G T 1.017910 6.9520e-05
17:64332562 T C 1.533621 1.3778e-06
17:64332733 G A 1.312962 6.0745e-05
17:64333230 A G 0.037092 1.8653e-06
17:64335609 G A 0.031075 -3.6332e-05
17:64340216 A G 0.411957 6.9977e-05
17:64340380 T C 1.310187 -7.7119e-05
17:64340405 A G 0.036950 1.7271e-04
17:64341229 T C 0.032350 6.5283e-05
17:64341612 G A 0.090819 3.3210e-05
17:64343560 A G 0.103971 2.0035e-05
17:64354991 A G 0.073026 -6.8203e-06
17:64358676 T C 0.070384 -5.3623e-05
17:64361924 A C 0.052393 -6.1831e-05
17:64365433 T C 0.457466 -5.2250e-05
17:64369822 G A 0.126532 6.9300e-06
17:64375139 G A 0.140096 1.7417e-05
17:64377826 T C 0.076486 4.0880e-05
17:64381361 G A 0.156348 2.0585e-05
17:64385102 A G 0.243928 -7.2390e-05
17:64385950 G A 1.311939 3.2548e-06
17:64386064 A G 1.681588 -6.8323e-05
17:64389524 T C 0.100203 -4.8540e-05
17:64396695 G A 0.135143 -7.7771e-06
17:64397655 C T 0.034541 -2.3595e-06
17:64411139 T C 0.067408 4.4640e-06
17:64413000 G A 0.210286 -4.4199e-05
17:64413396 T C 0.099447 1.8441e-05
17:64430349 C T 0.838806 1.2724e-05
17:64434524 C T 0.595664 1.0699e-06
17:64436614 G T 0.020299 7.4081e-06
17:64440111 C G 1.354319 1.9210e-07
17:64440641 G A 0.022026 1.4369e-05
17:64449249 T C 0.051669 -1.8519e-05
17:64450474 A G 0.071037 -5.7246e-05
17:64454092 T C 0.049462 -1.1032e-04
17:64458116 C G 0.054071 -1.7714e-05
17:64460330 A C 0.133413 2.7060e-05
17:64468354 C T 0.754215 4.4327e-06
17:64471940 A C 0.312926 -5.8454e-05
17:64482285 T C 0.027164 -4.0007e-06
17:64487077 G T 0.068112 6.8891e-05
17:64489737 G T 1.324527 -7.3591e-06
17:64501943 T C 0.134209 -1.4902e-06
17:64504996 C A 0.045632 1.7647e-05
17:64508183 A G 0.078443 3.4730e-05
17:64520682 A G 1.085633 -3.9413e-05
17:64526395 G A 0.490862 6.3530e-05
17:64533228 G A 0.306354 -7.2849e-05
17:64537059 G A 0.108100 -6.5505e-04
17:64539024 G A 0.061192 9.4244e-05
17:64541268 C T 0.185631 -1.4325e-05
17:64544723 T C 0.068391 3.6488e-05
17:64548755 G A 0.996118 -3.9156e-04
17:64551311 A C 0.053578 3.9120e-04
17:64554346 A G 0.063665 2.8865e-05
17:64557925 G A 0.226751 7.1715e-04
17:64562000 T C 0.997092 -7.1019e-05
17:64563719 T C 0.164018 -2.3691e-05
17:64579445 A G 0.641611 -1.3542e-04
17:64580691 A G 0.043276 1.3727e-05
17:64604569 T C 0.065246 4.9784e-06
17:64605416 T C 0.050478 -5.9204e-06
17:64613971 G T 1.636502 4.7972e-05
17:64614173 G A 0.066200 -2.8844e-05
17:64618451 G A 0.043960 -6.5816e-05
17:64623434 G A 0.635710 6.1160e-05
17:64623589 G A 0.067742 2.9440e-04
17:64628388 G A 0.321683 -2.2072e-05
17:64655231 A G 1.046830 -8.3441e-06
17:64658843 C A 0.181957 -3.9090e-05
17:64661823 T C 0.140616 -1.8602e-05
17:64671066 A G 0.021893 6.5020e-05
17:64685390 C G 1.157854 8.0581e-06
17:64690853 G A 0.132544 1.2153e-05
17:64707238 G A 0.021208 3.4086e-05
17:64707461 G A 0.300060 -1.9014e-05
17:64708329 T G 0.315627 6.9692e-06
17:64708396 C T 1.218027 -3.8717e-06
17:64715399 G A 0.587257 -4.4169e-06
17:64716475 C T 0.355540 3.5119e-05
17:64717112 G A 0.424703 -5.9636e-05
17:64721037 C A 0.096892 6.4572e-06
17:64723880 A G 0.096626 -4.6484e-05
17:64724178 T C 0.041075 1.9896e-05
17:64728525 T C 1.271650 1.5749e-05
17:64729506 A G 0.027670 3.6994e-05
17:64734534 G T 0.169795 -3.2712e-05
17:64738988 A G 1.798056 1.9374e-05
17:64741337 A C 0.063218 4.6439e-05
17:64742509 T C 0.538827 5.1735e-04
17:64748229 T G 0.474766 1.4251e-04
17:64748860 A G 0.651880 1.0141e-05
17:64756423 C T 0.056720 -3.5270e-05
17:64766443 G T 0.962434 -1.8203e-05
17:64770963 T C 0.162856 -1.0178e-04
17:64774776 A C 0.059832 4.4152e-05
17:64774777 G A 0.511933 2.7877e-05
17:64775617 C A 0.447005 2.4239e-05
17:64779430 T G 0.795647 -1.2024e-05
17:64781769 G A 0.563258 -6.1531e-07
17:64783081 A G 1.938422 1.5455e-05
17:64783539 T C 1.252406 2.0880e-06
17:64789936 A G 0.020299 -9.1385e-06
17:64790510 T G 0.105763 -5.6979e-05
17:64790513 T C 0.064399 9.2224e-06
17:64796272 T C 0.299992 2.2590e-05
17:64797135 C T 0.159792 1.0186e-04
17:64799578 T C 0.029952 -2.7945e-05
17:64799756 G A 0.160658 1.1993e-04
17:64800552 G A 0.191227 1.9906e-05
17:64800867 T C 0.049754 -6.9470e-05
17:64800898 A G 0.311644 -1.3143e-05
17:64801021 G A 1.946792 1.6751e-05
17:64801886 T C 0.115503 -3.1993e-05
17:64802189 A G 1.043282 -2.1178e-05
17:64806181 A G 0.170473 3.8707e-05
17:64809835 G T 1.234158 -2.6295e-05
17:64810144 G A 0.164715 6.5554e-05
17:64816852 A C 0.116529 8.3804e-06
17:64817409 A G 0.116552 5.3372e-06
17:64821246 G A 0.142550 3.2463e-05
17:64823362 G A 0.262331 1.5232e-04
17:64826459 T C 0.071127 -4.4149e-05
17:64828574 A G 0.972353 -6.9565e-05
17:64828610 G A 1.432552 -7.5269e-07
17:64833295 C T 0.128259 2.6447e-05
17:64839101 T G 0.063330 -3.1316e-05
17:64839989 G A 0.284033 -1.4156e-05
17:64844201 T C 0.560694 -7.4841e-05
17:64849960 T C 0.056087 1.9484e-05
17:64853729 T G 0.227268 9.6182e-05
17:64853812 T C 0.130872 -4.5241e-05
17:64855512 A G 0.256567 -1.2415e-05
17:64857589 G T 0.024736 -4.7778e-05
17:64858455 T C 0.250630 3.9281e-05
17:64858980 G A 1.971622 1.0880e-05
17:64859795 G A 0.468735 1.9481e-05
17:64861217 T C 0.043071 1.1456e-06
17:64864971 A C 1.399753 1.1001e-05
17:64868697 A G 0.949668 -5.1842e-06
17:64869139 C T 0.079131 -1.1132e-05
17:64871070 G A 0.231581 -2.8591e-06
17:64871272 A G 1.337094 2.8876e-06
17:64875035 T C 0.969328 1.6187e-05
17:64879745 C A 0.135546 4.8735e-05
17:64880413 G A 0.042701 -7.7236e-05
17:64881226 T C 0.043675 6.0399e-06
17:64881574 T C 0.090897 -2.5701e-05
17:64882423 G A 0.458550 2.7169e-05
17:64886767 T C 0.099064 -1.9710e-05
17:64887689 T G 0.211727 2.5287e-05
17:64887817 A G 0.288515 2.7551e-05
17:64889056 T C 0.147237 1.8283e-05
17:64889848 A C 0.058112 -4.9071e-05
17:64892984 T G 1.010188 1.2765e-05
17:64897622 T C 0.246521 -2.3678e-05
17:64898669 C A 0.320807 1.1562e-04
17:64908600 T C 0.948136 6.9696e-06
17:64913699 C A 0.407621 -9.7961e-06
17:64917033 T A 0.479988 1.7533e-04
17:64918930 T G 0.251812 3.0260e-05
17:64924720 A G 0.117175 -1.1054e-04
17:64935181 G A 0.201733 5.1686e-05
17:64937240 A G 0.161612 -1.4630e-07
17:64938495 A G 0.026352 1.3869e-05
17:64939011 T C 0.434025 1.5552e-05
17:64940978 C T 0.211857 -7.0134e-05
17:64943529 C T 0.287038 -4.6924e-06
17:64944403 A G 0.159688 1.7954e-05
17:64944454 T C 0.164430 -1.5200e-06
17:64947048 T C 0.166105 -2.1407e-05
17:64947310 C T 0.869803 -3.9958e-05
17:64950984 A C 0.285850 1.1269e-05
17:64951017 T C 0.094221 8.8625e-06
17:64953877 C T 0.082978 -1.2403e-05
17:64954456 T C 0.025443 9.8230e-05
17:64955757 G A 0.031211 -1.6309e-05
17:64956021 A G 0.475655 1.5123e-05
17:64956212 T G 0.168231 9.6186e-06
17:64956720 G T 0.290625 -3.8384e-04
17:64963551 T C 0.104192 -2.0617e-05
17:64965884 G A 1.288995 -1.0184e-06
17:64966098 T C 0.042961 2.3499e-05
17:64966143 A G 0.040763 -7.3843e-05
17:64968048 C T 0.024327 4.0791e-05
17:64968131 T C 0.028271 4.0858e-05
17:64968310 T G 0.116613 5.8152e-05
17:64970002 G A 1.015346 -2.2933e-05
17:64974752 A G 0.173531 -1.0360e-04
17:64976531 C T 0.156423 -1.7230e-05
17:64977971 G A 0.083653 -9.5250e-05
17:64981696 C T 1.012989 1.8579e-06
17:64986565 G T 0.067210 2.8692e-05
17:64990950 T G 0.036800 1.4021e-06
17:64992951 G A 0.179276 -1.5015e-05
17:65006039 A G 0.056729 -1.9922e-05
17:65006968 T G 0.450975 9.3182e-06
17:65012125 C T 0.090920 2.5132e-05
17:65020156 G A 1.487116 4.4475e-05
17:65020827 T C 0.132008 4.1303e-06
17:65026011 A G 1.266382 -1.0046e-05
17:65030744 T C 0.034200 -4.3882e-05
17:65032026 G A 0.408270 -1.8496e-05
17:65034162 G C 0.324786 6.6242e-05
17:65042616 G A 0.037313 -8.3733e-05
17:65045326 G A 0.796920 -2.7498e-05
17:65050306 A G 0.107006 -1.1298e-04
17:65052304 A G 0.232665 1.0730e-04
17:65064908 G A 1.078398 -1.7057e-05
17:65075727 T C 0.599081 -6.2756e-05
17:65089155 A G 1.382551 -3.2330e-05
17:65103042 C T 0.046255 -1.8466e-05
17:65104743 A G 1.865876 -8.9821e-06
17:65105319 C T 0.033639 -1.4322e-05
17:65105869 T C 0.035937 -1.0053e-04
17:65121555 A G 0.296126 2.2119e-05
17:65123352 A C 0.955007 -3.1962e-05
17:65131573 T C 0.042049 -7.8167e-05
17:65138784 C A 0.050981 -5.8791e-05
17:65142252 G A 0.043886 -2.3486e-05
17:65148229 A G 0.036833 -6.0490e-05
17:65167513 T C 0.033370 1.1119e-05
17:65167886 C T 0.035434 4.2531e-06
17:65177459 T C 0.133426 6.2673e-05
17:65181395 C T 0.036278 -1.3927e-05
17:65184412 A G 0.117740 -1.9288e-05
17:65191224 A G 0.026122 -4.1769e-05
17:65193153 A G 0.090952 1.9936e-05
17:65205175 G A 0.034421 -4.5059e-05
17:65212042 T C 0.323020 2.0649e-05
17:65218461 A G 0.048618 2.4066e-05
17:65225923 C T 0.050608 6.5866e-05
17:65254314 A G 0.020497 -1.8080e-05
17:65255176 T C 0.057301 2.7501e-05
17:65256477 A G 0.033064 -4.1589e-05
17:65262748 C T 0.022879 4.2974e-05
17:65272255 A G 0.625434 4.3003e-06
17:65276308 G A 0.452406 1.4716e-05
17:65277959 A G 0.030215 -2.6580e-05
17:65279104 C T 1.112946 1.2268e-05
17:65279674 C T 0.035583 -8.4907e-05
17:65289798 T C 1.362437 -1.6163e-05
17:65293597 T C 0.080391 -9.9185e-06
17:65305754 G A 0.038196 -4.7789e-05
17:65307830 G A 0.507408 4.1145e-05
17:65308698 T C 1.415297 -1.9325e-05
17:65316729 T C 0.024632 -7.3692e-05
17:65319100 T C 0.210442 -3.3594e-05
17:65325016 C T 0.594015 3.1483e-05
17:65329358 C T 0.890307 3.8881e-05
17:65330538 G A 0.135020 -7.7134e-05
17:65333176 A G 1.582158 6.4175e-05
17:65336473 T C 0.406858 6.1712e-06
17:65340466 A G 0.231948 -9.6283e-06
17:65346327 C T 0.032363 -7.9185e-06
17:65351188 T C 0.079297 9.7285e-05
17:65363813 G T 0.481459 -3.3012e-05
17:65368899 G T 0.809065 1.8787e-05
17:65375892 G A 0.173622 1.6835e-05
17:65386886 C T 0.453425 8.7356e-06
17:65397611 G A 0.088784 -8.8839e-06
17:65399615 A G 0.149675 -1.1458e-05
17:65406084 G T 0.132096 -7.2139e-05
17:65406155 A G 0.044356 2.3207e-05
17:65406830 T G 0.246989 -1.3182e-05
17:65408079 A G 0.027595 3.0374e-05
17:65410934 G A 0.890294 6.6381e-05
17:65411928 C T 0.096259 1.1021e-05
17:65419210 G A 1.042224 -1.5220e-05
17:65422048 T C 0.045697 -2.2947e-05
17:65422143 G A 1.043016 -5.9253e-06
17:65423165 A G 0.028946 5.9377e-05
17:65423279 T G 0.408663 -1.5648e-05
17:65424717 A G 1.391775 -2.1175e-03
17:65432782 A G 0.027167 -3.1101e-05
17:65434371 T G 0.031909 3.9793e-06
17:65434412 G A 0.888421 -4.7666e-05
17:65445565 C T 1.000484 -2.3948e-05
17:65448525 T C 0.689813 5.2602e-05
17:65452900 C T 0.562015 2.5860e-04
17:65453288 T C 0.206216 8.1433e-04
17:65456279 A G 0.025869 -2.1340e-05
17:65456286 C T 0.026015 2.2006e-05
17:65462795 G A 0.549629 4.9641e-05
17:65463071 T C 0.209575 -2.1454e-06
17:65465285 A G 0.155702 6.8723e-06
17:65468303 A G 0.139616 -2.7116e-05
17:65470001 C T 0.708574 4.0638e-05
17:65474156 G C 0.811393 1.0329e-05
17:65475228 G A 0.928249 4.2179e-06
17:65482781 T C 0.056463 6.5744e-05
17:65482949 G A 0.186108 3.4383e-05
17:65483917 T C 0.023895 -2.2784e-06
17:65485380 A G 0.305432 -6.2510e-06
17:65489047 T C 0.050286 -2.7675e-05
17:65489085 C T 1.014914 2.7343e-05
17:65494948 G A 0.149843 -1.0022e-04
17:65496373 A G 0.125552 -1.2961e-04
17:65512614 A G 0.463828 5.6217e-06
17:65513163 T C 1.313523 2.1086e-05
17:65514237 C G 0.202623 -5.1094e-05
17:65516649 G T 1.207748 2.8147e-05
17:65517860 A G 0.113848 4.8109e-05
17:65519281 A C 0.131839 -2.7581e-05
17:65523280 A G 0.032075 9.5443e-06
17:65531732 A G 0.433094 1.2444e-05
17:65534413 C A 0.257505 1.9007e-05
17:65539247 A C 0.233623 -2.2539e-05
17:65542698 A G 0.068748 -4.4181e-05
17:65547206 C A 0.065908 -5.4928e-06
17:65554289 G A 0.061150 -1.6200e-07
17:65555128 G A 0.539519 -2.4507e-05
17:65563637 G A 0.056632 -5.3410e-05
17:65569986 G T 0.317383 -6.3693e-05
17:65574437 G A 0.743832 -6.8700e-05
17:65576148 T C 0.178825 -3.8066e-06
17:65579733 C A 0.670621 -2.5529e-05
17:65580177 T C 0.044405 -7.4588e-05
17:65581931 G A 0.037888 7.9985e-06
17:65581982 T C 0.058138 -1.8103e-06
17:65581984 T G 0.145864 1.1723e-05
17:65582798 G A 0.358003 -1.3927e-04
17:65584651 C T 0.097071 -5.5955e-05
17:65597346 G A 0.173151 -5.1328e-07
17:65598363 A G 0.040111 5.9610e-05
17:65599398 C T 0.517938 -1.2590e-04
17:65600925 G A 0.033415 -5.4927e-05
17:65601584 A G 0.393190 -4.9260e-05
17:65608292 A G 0.209685 -6.1358e-06
17:65616645 T C 1.412074 5.1711e-05
17:65616676 G A 0.028141 -3.5241e-05
17:65619874 T C 0.191817 2.2880e-05
17:65621341 C T 0.038981 -7.6280e-05
17:65630262 A G 0.252977 2.9355e-05
17:65632520 T C 0.046960 -1.1272e-04
17:65633191 G A 0.223652 -8.7174e-06
17:65633567 T C 1.147802 2.9014e-05
17:65637445 T G 0.096964 -2.3262e-05
17:65637962 A G 0.137373 2.9972e-05
17:65641523 C G 0.237034 1.2595e-05
17:65643972 A G 0.077726 6.2252e-05
17:65647994 A G 0.203905 -8.8551e-05
17:65650626 T C 0.303374 -1.4482e-05
17:65652250 T C 0.053526 -3.7753e-05
17:65653912 G C 0.125789 -2.2168e-04
17:65659238 T C 0.040854 -2.5283e-05
17:65664196 T C 1.248579 -1.8535e-06
17:65673564 G A 0.113319 7.4263e-06
17:65678942 C T 0.118129 5.2558e-05
17:65687474 G A 1.090699 1.7914e-07
17:65691382 G A 0.425888 -6.8770e-06
17:65696496 T C 0.355773 -1.8088e-06
17:65696637 A C 0.612704 3.0871e-05
17:65697985 A G 0.022594 -1.8781e-05
17:65713369 T C 1.109755 1.1513e-05
17:65713796 A G 1.770074 -1.7784e-05
17:65716869 C T 0.036320 1.3660e-04
17:65717090 C T 0.205008 4.4787e-05
17:65718056 C G 0.059650 1.1220e-04
17:65720346 G A 1.086360 1.8908e-05
17:65721447 G A 0.064094 -4.8440e-05
17:65730084 G T 0.053458 -9.6872e-05
17:65744073 A G 0.110343 -6.1244e-05
17:65755611 A G 1.952563 -3.7582e-06
17:65756235 C A 0.409692 -1.1199e-05
17:65761112 G A 0.196439 -1.8453e-05
17:65764164 G A 0.167507 8.3598e-05
17:65768543 T C 0.929798 -4.5701e-05
17:65771461 C T 1.603541 -4.1181e-05
17:65776113 A G 1.850247 2.9115e-05
17:65784353 G T 0.187251 2.8478e-05
17:65790662 C T 1.569526 -4.9775e-05
17:65790687 C G 0.021036 -7.4670e-06
17:65797338 G A 0.132703 5.6204e-06
17:65810069 T C 0.160649 -3.4713e-05
17:65814382 G C 0.225086 6.0079e-05
17:65826158 A C 0.072672 7.7714e-05
17:65830282 G A 0.379639 1.7869e-05
17:65846967 C G 0.049748 1.0552e-04
17:65849677 C T 0.137633 -2.7136e-05
17:65850029 A G 0.098638 -3.3370e-05
17:65862379 C T 1.924163 3.3518e-05
17:65878736 A G 0.391042 3.5445e-05
17:65883459 G A 0.058216 -2.8677e-04
17:65898459 T C 0.039017 -3.3778e-05
17:65898809 A G 0.387121 3.2189e-05
17:65900439 T C 0.024463 -1.6496e-05
17:65907278 G A 0.042153 1.3860e-04
17:65909442 G A 0.389828 2.6635e-05
17:65916602 C T 0.131862 3.1650e-04
17:65944454 G A 0.025142 -1.9534e-05
17:65965621 A G 0.029196 6.5003e-05
17:65968906 G A 0.057998 -2.0369e-04
17:65988049 C T 1.471059 -1.3442e-05
17:65990500 A C 1.570275 -2.0000e-05
17:65994627 C A 0.176303 -1.8423e-05
17:66024595 A G 1.491150 -3.4026e-05
17:66038556 A G 0.414135 1.1387e-04
17:66042639 A T 0.058485 3.9185e-05
17:66053028 T C 1.528227 -9.8502e-06
17:66056889 T C 0.089787 -9.1670e-05
17:66079619 T C 1.487071 -2.7561e-05
17:66103546 A G 1.664136 2.9045e-04
17:66109109 C A 1.140788 3.5958e-05
17:66131658 A C 0.336318 2.4978e-04
17:66145045 T G 1.958480 1.7969e-05
17:66147227 T C 0.111858 1.8607e-05
17:66151911 G A 0.701242 4.1459e-05
17:66154676 G A 0.973495 -2.7486e-05
17:66154825 C G 0.080644 1.6457e-04
17:66158200 T C 0.026618 -2.2386e-04
17:66160658 T C 0.170159 -5.9415e-05
17:66166300 C T 0.306600 -2.1519e-05
17:66168798 T C 0.145900 -7.6175e-07
17:66174221 C T 0.419530 -6.9790e-05
17:66174363 A G 0.114176 -6.8252e-05
17:66177033 T C 0.062377 -2.2381e-05
17:66178996 G A 0.021354 5.6308e-05
17:66183592 G A 0.595761 5.2266e-05
17:66197885 A G 0.308678 -2.7894e-05
17:66203079 A C 0.791327 6.0096e-05
17:66203527 T C 0.305834 2.1190e-05
17:66209139 T C 0.515104 -2.1212e-05
17:66215082 A G 0.087979 -1.1639e-04
17:66221360 A G 0.609919 -3.6519e-05
17:66235829 C T 0.287574 -3.4938e-06
17:66236738 G C 0.047145 8.7055e-05
17:66246416 G A 1.334222 -8.5470e-05
17:66253871 C A 0.448099 -4.7093e-05
17:66256956 T G 0.657404 -7.1486e-05
17:66258726 C T 0.048118 1.9400e-05
17:66266732 T C 0.122264 -9.0074e-05
17:66267650 G T 0.390172 -3.7885e-05
17:66267691 T A 0.446953 -3.9595e-05
17:66270082 G A 0.256369 -3.8439e-06
17:66273919 T C 0.071312 -2.8408e-05
17:66288771 C T 0.402869 -8.8651e-06
17:66292284 A G 0.118905 3.2244e-06
17:66301563 T C 0.740486 -1.3576e-05
17:66303352 A G 0.939749 1.6696e-05
17:66307844 C A 1.666687 -1.5073e-05
17:66308543 G A 0.233645 2.2909e-05
17:66308708 G A 1.663510 -6.1547e-06
17:66308930 A G 0.061802 5.5248e-05
17:66310979 A G 0.162077 -2.6193e-06
17:66319319 T C 1.049972 -7.8482e-06
17:66322530 G T 0.987536 9.8453e-05
17:66324627 T C 0.024664 1.5035e-05
17:66324764 A G 0.510651 8.8436e-06
17:66325380 G T 0.357390 -8.4316e-06
17:66325601 A G 0.022448 -3.5813e-05
17:66334308 C T 0.213755 -2.6245e-05
17:66334961 A G 0.259219 -7.9641e-05
17:66336891 G A 0.218536 -1.7258e-05
17:66341775 G C 0.134880 -4.3199e-06
17:66343590 G C 0.049725 2.9039e-06
17:66347126 T G 0.072546 3.5269e-05
17:66348619 A G 1.046742 9.5691e-05
17:66358813 A G 0.524893 -5.9625e-05
17:66359561 A G 0.142579 9.7521e-05
17:66363490 A G 0.110495 9.5179e-06
17:66364691 G C 0.872650 9.7655e-05
17:66364804 C T 0.981778 1.2287e-04
17:66365155 G T 0.096886 1.5988e-04
17:66366546 G A 0.020124 -1.0105e-05
17:66366659 G C 0.037394 -2.0022e-05
17:66371563 G A 0.847764 4.0212e-06
17:66373302 T C 0.621081 9.1420e-06
17:66373575 G T 0.063656 -1.5421e-05
17:66376128 G A 0.819747 -3.0357e-05
17:66377591 C G 0.102352 -3.6870e-05
17:66377731 G A 0.051176 2.6759e-05
17:66378997 C T 0.191003 -3.8005e-05
17:66379913 T C 0.067213 1.6447e-04
17:66380540 A G 0.028368 -5.3488e-06
17:66383598 G T 0.054298 -1.1898e-05
17:66383608 T C 0.396576 -4.6087e-05
17:66387169 A G 0.051198 -6.4747e-05
17:66391276 A G 0.053717 -2.6700e-05
17:66391314 T C 0.071429 7.6563e-05
17:66393194 C T 0.028744 -1.0244e-05
17:66395867 C A 0.064503 4.8411e-05
17:66397041 C T 0.101612 6.5842e-05
17:66414748 A G 0.023606 7.5352e-06
17:66416357 T C 0.324131 -4.0903e-07
17:66417720 T C 0.042370 2.3677e-06
17:66419633 C T 1.478434 2.4366e-05
17:66421203 C T 0.902501 4.4368e-05
17:66424923 T C 0.558191 -7.1207e-05
17:66428002 G C 1.691598 5.1258e-05
17:66429308 C T 0.216703 3.9074e-05
17:66430514 A G 0.669829 3.3749e-05
17:66445158 C T 0.049582 3.4479e-05
17:66446759 T C 0.074052 7.4928e-05
17:66447073 C T 1.427767 -7.0647e-06
17:66448069 A G 0.064399 2.6613e-05
17:66449122 A G 1.539924 3.8116e-05
17:66451167 T C 0.027488 -5.2948e-05
17:66451646 C A 0.564972 -6.5172e-05
17:66456481 T G 0.973261 1.4589e-04
17:66457658 T C 1.557305 4.5655e-05
17:66473462 T C 0.284214 2.6603e-05
17:66478316 C T 0.335650 -1.0569e-05
17:66480442 T C 0.456567 -7.1969e-06
17:66480615 G A 0.054772 -3.7299e-05
17:66492664 G A 0.277051 -5.7750e-07
17:66493775 C T 0.821166 -5.5694e-06
17:66497137 T G 0.235658 1.0853e-05
17:66505019 A G 1.322797 3.4451e-06
17:66505226 A G 0.050673 1.8982e-05
17:66508374 T G 0.031331 -3.9029e-05
17:66509702 T C 0.277181 -4.9342e-05
17:66536219 C G 1.313488 -6.2825e-06
17:66538239 T G 0.587374 1.3281e-05
17:66540265 A G 0.038407 2.8909e-05
17:66546042 A G 0.348948 7.3922e-05
17:66548457 T C 0.988088 -3.2299e-05
17:66553914 A C 0.110028 3.5187e-05
17:66557459 G A 0.729616 2.5987e-06
17:66559128 T C 0.061903 5.3254e-05
17:66559197 T C 0.100359 -3.5948e-05
17:66559203 A G 0.045285 -4.6414e-06
17:66559846 C G 0.082884 -4.2145e-06
17:66562649 T C 0.530272 -1.9698e-04
17:66563108 C G 0.174657 4.4702e-05
17:66575484 C A 0.128545 -1.6961e-05
17:66575761 A G 0.390610 2.5800e-05
17:66576439 T G 0.493659 3.1850e-05
17:66578199 T C 0.060225 -3.5842e-05
17:66578753 A G 0.051607 9.5391e-06
17:66585822 A C 1.509453 2.5748e-05
17:66586216 A G 1.972655 3.6363e-05
17:66594967 C A 0.360110 -6.4438e-05
17:66595838 A C 0.109836 -3.6480e-05
17:66603826 G A 0.572888 1.0505e-05
17:66605883 C T 0.054386 -1.7401e-05
17:66611576 G A 0.060095 5.6234e-05
17:66611746 G A 0.185193 -5.4201e-06
17:66611953 A G 0.024642 2.6510e-05
17:66619973 A G 1.661965 1.2258e-05
17:66621210 T C 0.098190 1.2142e-06
17:66625662 G A 1.898463 1.1689e-05
17:66625794 T C 0.077096 -1.0978e-07
17:66646268 C T 0.024840 -2.4362e-05
17:66647482 G A 0.551771 1.0788e-05
17:66661508 T C 0.697262 2.5044e-05
17:66665566 A G 0.714916 -4.5033e-05
17:66666206 T C 0.264006 5.3021e-06
17:66666990 G T 1.760567 -5.6504e-07
17:66668290 G A 0.259809 5.1175e-05
17:66669617 T C 0.397439 -9.5168e-06
17:66671324 C T 0.648401 -2.0055e-05
17:66673792 G A 0.156117 -8.6402e-06
17:66677575 C T 1.511362 -3.7741e-07
17:66687674 T G 0.055807 9.6035e-05
17:66693105 G A 0.393742 2.2300e-05
17:66695224 T C 1.539434 2.4320e-06
17:66700906 T A 0.023009 6.7748e-05
17:66708145 T C 0.474519 -2.7353e-05
17:66708525 C G 0.132654 -9.8265e-06
17:66710967 A G 0.049160 6.5180e-06
17:66711309 C T 0.938746 -5.9280e-06
17:66711429 A G 0.025534 -1.7150e-05
17:66711489 G T 0.096110 3.5560e-05
17:66721592 G T 0.528756 7.3193e-05
17:66723917 C A 0.024028 1.8667e-05
17:66735085 T G 0.022717 3.1070e-05
17:66738905 T C 1.134559 9.3621e-05
17:66742536 A G 0.309505 -1.3448e-05
17:66743890 A C 0.210010 3.6459e-05
17:66747261 G A 0.285863 -2.3065e-05
17:66748564 G A 1.299586 2.3651e-05
17:66751658 A G 1.359100 2.5995e-05
17:66752022 G A 0.623097 1.4325e-05
17:66752484 G A 0.387812 -3.0930e-06
17:66752571 T C 0.534040 3.5516e-04
17:66752961 T C 0.151473 3.6500e-05
17:66753420 C T 0.239063 8.6139e-06
17:66758218 G A 0.050806 -7.5114e-06
17:66759509 A C 1.113085 -8.7396e-06
17:66767580 A C 0.878940 2.1994e-05
17:66767617 C T 0.442393 8.1318e-06
17:66774007 C T 0.049975 5.9209e-05
17:66775646 T G 0.185735 -1.1924e-04
17:66786707 G A 0.164975 -3.7505e-05
17:66786785 G A 1.179058 3.5243e-05
17:66791497 A G 0.056885 -1.9119e-05
17:66797362 A G 1.646077 -4.2450e-05
17:66798017 C T 1.469277 8.2481e-06
17:66798197 T C 1.295795 3.2731e-05
17:66800070 G A 0.072799 4.1396e-06
17:66802896 C T 0.144147 -8.5249e-07
17:66806420 C T 0.126036 2.5059e-05
17:66809597 T C 0.112595 3.3043e-06
17:66811983 A G 0.882228 1.9309e-05
17:66812406 A G 1.141012 1.1008e-07
17:66814022 G T 0.908814 3.4585e-07
17:66817416 C T 0.825684 -3.7858e-05
17:66819096 A G 0.028851 -3.1170e-05
17:66819696 C T 0.267207 1.5401e-05
17:66832812 G A 0.175683 -4.8521e-06
17:66834672 A C 1.513751 2.4550e-05
17:66851185 G T 0.719178 6.3598e-05
17:66858773 C A 0.021370 2.7316e-05
17:66871837 T C 0.028968 -3.1814e-05
17:66875294 G C 0.634110 8.3436e-06
17:66878099 T C 0.029011 1.4166e-05
17:66879927 T C 0.122930 3.4037e-04
17:66881125 T C 0.839621 3.6749e-06
17:66883719 G A 1.474899 5.5856e-06
17:66884707 C T 0.055178 -4.5494e-05
17:66887675 T C 0.026771 -2.5321e-04
17:66891906 C T 0.046781 -1.1089e-05
17:66898415 T G 0.414418 4.1898e-05
17:66904788 C T 0.029624 2.9123e-05
17:66916742 C T 0.049076 1.6304e-05
17:66923711 T C 1.195015 -5.5604e-04
17:66924083 A G 0.137539 -2.5548e-05
17:66924555 A G 1.165293 -2.2012e-04
17:66925674 C T 0.030971 -8.2429e-07
17:66927326 A C 0.091994 -3.5687e-05
17:66927420 T C 1.077710 -5.3686e-05
17:66938260 G A 1.115705 -6.4133e-05
17:66942712 G A 0.094497 -2.9951e-06
17:66949823 G A 0.811367 2.6862e-05
17:66958894 T G 0.032522 -1.2475e-05
17:66959710 C A 1.036064 -5.4210e-05
17:66969429 C A 1.373492 1.4878e-05
17:66970369 C T 0.066437 5.9774e-05
17:66971988 G T 0.043659 -1.3741e-06
17:66973438 C A 0.028767 2.1002e-06
17:66985340 T C 0.058079 2.3069e-05
17:66990558 T C 0.103286 -3.0713e-05
17:66991003 A G 0.132755 4.4587e-06
17:67003868 A G 0.029280 1.2549e-04
17:67005695 T C 0.062354 6.8365e-05
17:67006132 T C 0.208306 1.2499e-05
17:67017930 C T 0.079563 -1.3832e-05
17:67019929 G A 0.041575 -6.7357e-05
17:67022900 C T 0.064899 6.6622e-05
17:67027202 C A 0.043230 5.1497e-05
17:67028212 C G 0.045421 1.8968e-05
17:67028260 C T 1.405372 -1.7269e-05
17:67031457 T C 1.873185 2.8485e-05
17:67045903 G T 1.875016 3.1477e-05
17:67059192 T C 0.053496 4.9481e-05
17:67059562 T G 0.033077 -4.9664e-05
17:67060872 C T 0.076577 -2.2956e-05
17:67061264 C T 0.618384 1.1148e-05
17:67062334 C T 0.563927 4.6265e-05
17:67063960 T C 1.893387 1.8696e-04
17:67071579 A G 0.038897 6.8464e-05
17:67081278 G A 0.046171 -1.1798e-04
17:67081830 C T 1.304124 1.7201e-05
17:67101718 T C 1.882702 2.5374e-04
17:67109833 A T 0.102887 -3.2981e-04
17:67117428 G A 0.104542 -5.5065e-04
17:67118613 T C 0.076246 2.1007e-05
17:67123310 G T 0.278245 5.9435e-05
17:67125337 T C 0.101891 -3.5662e-04
17:67125840 T C 1.403187 -2.9980e-05
17:67138878 A C 1.439410 -2.0140e-05
17:67145290 T C 0.290836 6.7102e-05
17:67146149 A G 0.020873 -1.5608e-05
17:67149972 T C 0.040319 1.3824e-04
17:67150176 C T 1.754822 5.0110e-06
17:67155872 C A 0.046379 -5.8827e-05
17:67159561 C T 0.107944 1.8968e-05
17:67160148 C T 0.062792 1.5204e-05
17:67165160 G T 0.102796 -3.5308e-04
17:67167528 G A 0.218332 -4.5233e-05
17:67178316 G A 1.441922 -2.1540e-05
17:67184837 T C 0.844415 -4.7915e-06
17:67191270 G C 0.254824 -1.5718e-05
17:67212423 A G 1.326269 2.5206e-05
17:67212768 T C 1.428144 -2.1807e-05
17:67223013 C T 0.068524 -2.2091e-05
17:67225730 C G 0.982710 -2.9728e-05
17:67231549 A G 0.225820 -4.1280e-05
17:67239222 C T 0.284753 8.1712e-05
17:67249599 T C 0.132738 1.2643e-05
17:67255386 G A 1.348233 3.7813e-05
17:67257281 T C 0.200815 8.6787e-07
17:67267317 C T 0.937075 6.2561e-06
17:67283676 T C 0.090505 -4.3627e-05
17:67285954 C T 0.033642 -8.8833e-06
17:67288388 A G 0.237563 -7.5819e-05
17:67290840 C T 0.299512 9.1999e-05
17:67292725 C T 0.108512 4.9364e-06
17:67297176 C T 0.932592 -7.5174e-06
17:67300404 T C 0.036180 3.8910e-05
17:67304447 T C 0.291738 1.1790e-04
17:67308196 G A 0.184735 -5.1196e-06
17:67313022 A G 0.059965 -1.1946e-05
17:67313885 T C 0.048268 2.5294e-05
17:67314009 G A 0.291816 9.8512e-05
17:67319310 C T 0.247437 -5.4163e-06
17:67322589 T C 0.032467 -1.1517e-06
17:67323781 T C 0.273928 3.6095e-06
17:67324244 A G 1.216404 -1.0371e-06
17:67324326 T G 0.042983 3.9244e-05
17:67327806 G T 1.425823 -1.5990e-07
17:67334935 A G 0.067651 -4.9897e-05
17:67335782 T C 0.564767 6.8934e-05
17:67336896 G A 0.049890 -8.3938e-05
17:67337278 G C 0.804684 -4.1329e-05
17:67343861 T G 0.109590 -7.2645e-05
17:67345123 T C 0.089287 -5.0632e-06
17:67348828 G T 0.153982 2.4347e-05
17:67352510 T G 0.629014 -1.1260e-05
17:67357573 C T 0.600214 1.6284e-05
17:67359097 T C 0.303991 3.4677e-05
17:67365853 A T 0.023356 7.3069e-05
17:67377267 A G 0.688187 7.9727e-05
17:67380064 T C 0.054350 2.0554e-05
17:67408873 A C 1.025060 1.3996e-04
17:67409643 T C 0.089424 4.1922e-05
17:67412362 T C 0.897707 2.1210e-04
17:67416153 T G 0.102063 -1.2686e-05
17:67416307 A G 0.171220 -5.1616e-06
17:67417573 G A 0.106156 2.6491e-05
17:67420053 G A 0.045285 -9.5515e-06
17:67424508 A C 0.054366 -1.0806e-04
17:67429078 C T 0.027466 -9.5786e-05
17:67441949 C T 0.827274 -2.3570e-05
17:67442274 T C 0.116182 -8.9561e-06
17:67448102 G A 1.108019 -2.1033e-05
17:67451467 G A 0.090216 1.7372e-04
17:67452757 A G 0.052659 2.0998e-05
17:67454493 T C 0.091478 1.7285e-05
17:67455181 C T 0.248011 -3.6501e-06
17:67456541 A G 1.956861 7.2677e-05
17:67460813 A G 0.832685 1.2310e-05
17:67462981 G A 0.521943 9.7724e-06
17:67468065 C A 0.051581 1.4917e-04
17:67470339 C T 0.898376 3.4644e-06
17:67472685 T C 0.040965 3.0194e-05
17:67476470 A G 0.115513 -5.1316e-05
17:67477107 T G 0.817228 -1.3567e-05
17:67481954 A C 0.164209 1.0413e-04
17:67481984 C T 0.563992 -1.7847e-04
17:67482314 A C 0.910979 -1.5972e-04
17:67490230 T C 1.214246 9.3337e-06
17:67497367 A G 0.367036 -2.9794e-05
17:67497411 T C 0.085272 6.0798e-06
17:67509216 C T 0.026602 4.5929e-05
17:67513003 A C 0.858888 4.0430e-05
17:67513902 T C 0.094205 -1.7191e-05
17:67517425 A G 0.306409 -8.8988e-06
17:67518784 C A 0.048946 -6.0545e-05
17:67521499 T C 0.128428 -1.5542e-04
17:67523015 A G 0.060290 1.5644e-05
17:67523637 T C 1.196170 4.8419e-05
17:67528431 A G 0.286509 1.3285e-05
17:67528722 G C 0.676898 5.9134e-06
17:67529007 C T 0.125331 8.7070e-06
17:67530925 C A 0.076136 -2.8045e-05
17:67531784 G A 1.960970 -2.0662e-05
17:67532855 G A 0.610438 -4.4005e-06
17:67536671 C T 0.048612 -1.4049e-05
17:67539851 T G 0.126013 1.3510e-04
17:67540363 G A 0.895276 5.1502e-06
17:67543176 T G 0.069384 1.3162e-05
17:67545595 G A 0.292183 2.8314e-05
17:67547201 A G 0.063850 -4.1287e-05
17:67556958 T C 0.512628 -5.7424e-05
17:67560374 G A 0.030896 -1.0389e-05
17:67561555 A G 1.443522 -3.0114e-05
17:67567618 G A 0.071893 3.5130e-05
17:67569724 T C 0.054129 -1.3682e-05
17:67573316 G A 1.365358 -1.9647e-05
17:67584608 C G 0.190483 -1.9357e-05
17:67588017 A G 0.044483 -3.5041e-05
17:67593411 T A 0.066116 -2.2746e-06
17:67595463 T C 0.243545 -3.3051e-08
17:67597100 G A 0.068904 -5.5531e-05
17:67598905 C T 0.137776 -9.5797e-06
17:67615491 A G 0.043175 -8.0888e-06
17:67615721 G T 1.502365 5.3871e-06
17:67618798 G A 1.232480 3.2019e-06
17:67627234 C T 0.100109 1.4276e-05
17:67633290 C T 0.030523 4.6774e-06
17:67634459 G A 0.168717 4.2482e-05
17:67634484 G C 0.110995 -2.0546e-05
17:67636171 C T 1.694451 1.4528e-05
17:67636452 T C 0.775248 2.0223e-05
17:67637495 G A 0.221542 -2.5326e-05
17:67666701 A C 0.025463 1.0635e-05
17:67668868 T C 0.065584 -1.1088e-04
17:67669666 C G 0.105938 -3.8005e-05
17:67686005 A G 0.033918 1.8003e-05
17:67688964 T C 0.027956 -2.3611e-05
17:67689120 A G 0.048832 -5.9216e-05
17:67692362 G A 0.223113 -2.8125e-05
17:67698670 A G 0.053432 6.1892e-05
17:67705884 T C 0.147377 -2.1955e-05
17:67707988 A C 0.996699 8.0799e-06
17:67714826 C T 1.970181 -2.0412e-05
17:67715095 T C 0.041322 -7.7137e-06
17:67728703 A G 0.246148 -8.4378e-06
17:67729221 A G 0.772979 1.2233e-05
17:67758718 T C 0.030763 -2.5439e-05
17:67760765 A G 0.790159 -4.8565e-06
17:67762485 T C 0.306123 -1.6027e-05
17:67775683 A G 0.765838 -6.6074e-06
17:67785428 T C 0.032818 1.6907e-04
17:67785519 A G 0.093679 -2.8108e-06
17:67794529 C T 0.462555 -2.6849e-05
17:67795333 C T 0.166653 -2.0029e-05
17:67797623 A G 0.043652 1.5577e-05
17:67801154 A G 0.063182 -1.0570e-05
17:67802352 C A 0.269631 -2.5854e-05
17:67804721 T C 0.046002 -1.2561e-06
17:67809912 A G 0.031046 -2.6664e-05
17:67830388 G A 0.070404 -1.3847e-05
17:67838827 G A 0.108843 -2.2065e-05
17:67840843 T C 0.163573 -8.8893e-06
17:67845677 T C 0.053857 4.5902e-05
17:67846474 T C 0.033396 1.4222e-04
17:67850901 A G 0.058235 1.0172e-04
17:67852767 C T 0.175202 -6.2603e-06
17:67854823 A G 1.897116 6.8932e-06
17:67860977 G T 0.073698 1.2434e-05
17:67864070 C G 0.061354 -1.1173e-05
17:67877344 T C 1.444210 -2.3559e-04
17:67878582 C T 1.142372 -5.0594e-05
17:67881495 T C 0.055811 -6.9838e-05
17:67889474 T C 0.299301 -4.9950e-05
17:67905047 G A 0.041796 1.8888e-05
17:67914330 C A 0.122229 6.1331e-05
17:67918299 A G 1.301868 -4.3001e-07
17:67940979 T C 0.136773 -2.2100e-05
17:67941485 A G 0.805404 -6.9336e-05
17:67956079 A C 0.061471 2.7888e-06
17:67957688 T G 0.158247 1.3732e-05
17:67960197 C T 0.119369 -3.0153e-05
17:67960646 T C 0.509109 6.7048e-05
17:67960949 C T 0.690748 -8.4348e-05
17:67961807 G A 0.106633 1.6632e-05
17:67965515 A G 0.632454 -2.1043e-05
17:67968838 C T 0.110245 2.0357e-05
17:67970877 A C 0.040828 -6.7481e-06
17:67976634 T G 0.069644 -4.5102e-05
17:67977200 C T 0.221954 -9.4323e-06
17:67978370 T C 0.323361 5.8718e-06
17:67988763 C G 0.149954 5.0671e-05
17:67992117 G C 0.064087 7.9786e-05
17:68001490 T C 1.878164 -1.4971e-05
17:68009052 C T 0.167481 -1.1995e-04
17:68011630 C T 0.056713 2.7075e-05
17:68016869 A G 0.086658 6.6897e-05
17:68021342 C T 0.071251 3.4683e-05
17:68024377 A C 0.545559 -2.1426e-05
17:68026021 T C 0.971041 9.6890e-05
17:68031565 T C 0.038452 -1.1252e-04
17:68033186 A G 0.046736 6.9513e-05
17:68037253 A G 0.026112 3.7755e-05
17:68037734 G A 0.073838 5.1308e-05
17:68045596 A G 0.059689 -9.2994e-05
17:68048362 A G 0.023590 -1.2058e-05
17:68051135 C T 0.173161 -7.1258e-05
17:68053586 C G 1.973739 -3.9293e-05
17:68057992 A G 0.966669 5.8465e-06
17:68058045 G C 0.185358 -1.3938e-05
17:68071113 T G 1.795790 -6.2464e-07
17:68074535 G A 1.713153 -4.4938e-05
17:68090207 T C 0.717483 1.3571e-05
17:68093390 T C 1.874925 -2.6799e-05
17:68095189 G A 1.712196 -5.5305e-06
17:68101154 A G 0.074383 7.2388e-05
17:68103004 T C 0.288788 -2.1081e-06
17:68104939 G T 0.075960 -2.5226e-05
17:68106916 G C 0.144374 -1.9263e-05
17:68108118 C T 0.490261 -1.5995e-05
17:68115152 A G 0.038839 3.6272e-05
17:68115346 T C 0.334309 -2.9167e-05
17:68120151 C T 0.276687 -3.0186e-06
17:68120705 G T 0.030289 -1.2025e-05
17:68124165 A C 0.075327 6.3204e-05
17:68125972 A G 0.049683 2.0757e-05
17:68128417 T C 0.057761 -1.0920e-05
17:68131329 T C 0.031318 2.9843e-06
17:68134806 A G 0.063441 1.9782e-05
17:68135294 C T 0.226612 -9.8629e-05
17:68137167 A G 0.509187 4.6171e-07
17:68146981 A G 0.022246 1.4331e-05
17:68157840 C T 0.226777 -3.2409e-05
17:68158248 C T 0.148315 -4.1843e-06
17:68161639 G A 0.057333 4.0673e-07
17:68174060 C A 0.073864 -2.2650e-05
17:68176889 A G 0.752726 -2.7234e-05
17:68179474 C T 0.695695 -1.7492e-05
17:68179786 C T 0.677885 -3.4185e-05
17:68181184 G C 0.063075 4.1907e-05
17:68181332 T G 0.021928 -2.6213e-07
17:68181908 T C 0.517788 -3.6597e-06
17:68187967 G T 0.027066 5.3974e-05
17:68190682 A C 1.883899 -2.3585e-05
17:68190826 A G 1.147987 -1.4426e-05
17:68198835 A G 0.279368 -1.3402e-05
17:68199173 T A 0.030987 -4.8280e-05
17:68201359 C T 1.404223 2.9757e-05
17:68201399 A T 0.159259 -2.3457e-05
17:68201678 T C 0.249787 1.7684e-05
17:68203546 G A 0.983434 -1.3968e-05
17:68203731 A G 0.113858 -4.5168e-05
17:68206397 T C 0.118525 1.9124e-04
17:68207627 G A 1.324059 -9.4980e-05
17:68208414 A G 0.222201 -7.3718e-05
17:68212550 A G 0.332615 -1.1340e-04
17:68220929 A G 0.552258 2.9766e-05
17:68221390 A G 0.072744 1.0145e-05
17:68229709 C T 0.809685 5.2213e-05
17:68232618 A G 0.066320 5.2403e-05
17:68244064 A C 0.240961 -2.0713e-05
17:68248158 C A 0.842146 5.8855e-05
17:68248660 T C 0.624859 3.8760e-05
17:68254886 A G 0.408514 -6.7463e-05
17:68259446 G A 1.495539 -3.4985e-05
17:68267918 A G 0.105850 -2.1002e-05
17:68288607 A G 0.189756 1.9178e-05
17:68291133 T C 0.677375 -2.9011e-05
17:68293623 C T 0.039553 3.1054e-05
17:68302616 T C 0.274032 -1.0944e-04
17:68303074 T C 0.045509 2.4136e-05
17:68313074 C T 0.047323 3.2786e-05
17:68313486 A C 0.102121 -1.8771e-05
17:68314432 T C 0.222104 2.1881e-05
17:68323746 G T 0.456220 3.0498e-05
17:68326338 C T 0.500699 4.6199e-05
17:68332453 T C 0.062809 -1.1962e-05
17:68333424 T C 0.130249 -3.3220e-07
17:68337289 A G 1.513682 3.9970e-05
17:68339581 G A 0.027404 8.2173e-06
17:68343222 G T 0.026732 5.3327e-05
17:68353964 C T 0.393999 1.2219e-05
17:68357001 A C 0.023324 -2.1057e-05
17:68363962 G A 0.178698 -1.7319e-06
17:68366845 C T 0.037868 -6.2070e-06
17:68395219 A G 0.506870 6.1463e-05
17:68405240 A G 0.067512 2.9386e-05
17:68416393 G A 0.049034 6.7149e-05
17:68435828 G T 0.162327 -2.3114e-05
17:68442501 G T 0.264169 -9.7288e-05
17:68446154 G A 0.030283 1.5192e-05
17:68446831 C G 0.037411 -8.7081e-05
17:68463726 T C 0.110102 3.1995e-06
17:68465226 A G 0.031928 -4.1666e-05
17:68468079 C G 1.339739 2.2741e-05
17:68471073 A G 1.021068 1.2781e-05
17:68475600 G T 0.034882 4.5805e-05
17:68482625 G A 0.396547 1.0770e-04
17:68490261 A G 0.065035 -3.1390e-05
17:68494992 T G 0.648722 -6.4613e-05
17:68509474 A G 0.396657 7.5097e-05
17:68517997 C T 1.293708 -1.6372e-05
17:68521861 T G 0.962090 2.6919e-06
17:68523180 T C 0.086431 3.5598e-05
17:68528293 G A 0.392950 1.4367e-05
17:68539577 T C 0.772268 9.8770e-05
17:68583143 G C 0.029815 -4.0604e-05
17:68586327 A G 0.136770 -1.7982e-06
17:68591432 T C 0.872815 9.3939e-05
17:68597329 A G 0.150622 2.0437e-06
17:68612119 G A 0.300686 4.5569e-05
17:68614398 C T 1.024677 8.3778e-05
17:68617147 C T 0.024785 -5.0986e-05
17:68618727 T G 0.066512 4.0127e-05
17:68623285 G C 0.022522 1.6202e-05
17:68633806 A G 0.060257 -3.7996e-06
17:68639314 A G 0.374141 1.5175e-05
17:68644189 T G 0.208592 1.0620e-05
17:68645478 A G 0.093458 1.6707e-05
17:68656936 C T 0.199906 -1.5909e-05
17:68659233 A G 0.361690 -1.6877e-05
17:68667136 T G 0.123504 -1.6866e-05
17:68675159 C T 0.791451 1.6304e-07
17:68676070 A G 0.030020 3.1441e-05
17:68682280 C A 0.063003 2.8044e-05
17:68682555 C T 0.622412 -1.7659e-05
17:68695586 T C 0.825729 -4.8639e-06
17:68696090 G A 0.278482 -4.9544e-05
17:68700098 C T 0.280241 8.3267e-06
17:68700803 G A 0.168266 2.6824e-05
17:68703927 C A 0.024041 -1.6735e-05
17:68708062 A G 0.079303 -4.2128e-05
17:68727008 C T 0.023194 5.1922e-05
17:68732046 A C 0.047002 -4.5736e-05
17:68733527 C T 0.052416 1.2560e-04
17:68736046 A G 0.193681 -2.2425e-05
17:68738660 G A 0.138457 -1.0769e-05
17:68738700 G A 0.030530 -1.6989e-05
17:68739577 C G 0.051562 -7.2498e-06
17:68741569 C T 0.440066 1.9799e-05
17:68744805 T C 1.883056 -2.4828e-05
17:68748344 C A 0.134004 -7.4888e-06
17:68755124 C T 0.221987 1.3308e-05
17:68755732 C T 0.442055 -3.6771e-05
17:68761825 A G 1.546250 1.2455e-04
17:68775705 C T 0.182801 4.1452e-05
17:68781289 G C 0.193356 5.8203e-05
17:68791969 C T 0.942430 -1.2793e-05
17:68792191 G A 0.100479 -1.9465e-05
17:68806171 T C 0.519142 1.1395e-05
17:68807378 T G 0.582006 -7.1432e-05
17:68818728 T C 0.077703 3.0334e-06
17:68825731 A G 0.251049 2.1237e-05
17:68831400 A G 0.083640 -5.5657e-05
17:68835695 G A 0.039546 -5.6246e-05
17:68837455 A C 0.032841 3.5308e-05
17:68848621 C A 1.741388 -7.6946e-05
17:68858685 G A 0.033071 5.3507e-05
17:68859060 A C 1.218744 4.5854e-06
17:68860555 G A 0.829614 4.9380e-05
17:68862896 A G 0.026427 -2.4733e-05
17:68866837 A G 0.274256 -8.2572e-05
17:68876378 A G 0.079680 1.1360e-05
17:68878487 G A 0.895497 -5.7105e-05
17:68880602 A G 1.337344 -8.6280e-06
17:68881024 A G 0.048738 7.7034e-05
17:68881729 G A 0.171931 3.1319e-05
17:68883534 C T 1.097879 6.7223e-06
17:68886142 C T 0.351028 -6.6190e-05
17:68887540 G A 0.322926 5.5285e-05
17:68889812 A G 0.076470 -7.1573e-05
17:68892216 C T 0.099826 5.1035e-06
17:68894451 G A 0.115036 -6.7537e-05
17:68897757 A G 0.065402 4.7473e-05
17:68899574 T G 0.035625 3.0922e-05
17:68905889 G A 0.020091 -2.9163e-06
17:68911339 G A 0.240569 -1.2625e-04
17:68933702 T C 0.328496 2.2469e-05
17:68933985 A G 1.671816 -4.6641e-06
17:68938502 G T 0.326938 -6.5221e-05
17:68938832 C T 0.502371 3.6764e-05
17:68939799 A G 0.092088 5.3395e-05
17:68957146 A G 0.082604 -3.1461e-05
17:68962841 A G 0.021224 -4.4579e-05
17:68971909 T C 0.092816 7.0222e-06
17:68977002 C T 1.576601 -1.9701e-05
17:68977068 A G 0.422909 3.0023e-05
17:68977944 C T 0.202477 1.1336e-04
17:68978050 G A 0.471627 -1.9673e-04
17:68978619 C G 1.572586 -3.6318e-05
17:68978876 A G 0.080930 5.8055e-05
17:68983044 G A 0.063773 6.9362e-05
17:68984004 C T 0.193622 4.2016e-05
17:68985392 T C 0.087295 -5.8921e-05
17:68990090 A G 0.076918 -3.2322e-05
17:68993459 T C 0.064931 -1.5718e-05
17:68994954 T C 0.486295 -2.6182e-06
17:69007006 C T 0.446132 -3.7265e-05
17:69007761 A G 1.672997 -8.8697e-05
17:69008036 C A 1.815362 2.1075e-05
17:69008102 G C 0.657330 1.3754e-05
17:69008134 A G 0.055356 1.4709e-05
17:69008325 C T 0.942252 6.0725e-05
17:69008873 A G 1.449264 -2.7803e-05
17:69009356 A G 0.196258 -1.5891e-05
17:69009434 T C 0.922404 1.0346e-04
17:69009752 A C 0.467700 -1.9671e-05
17:69012712 G T 0.101417 -3.4263e-05
17:69017694 C A 0.031065 -1.5553e-06
17:69033760 G A 1.263847 -1.5973e-04
17:69034388 C T 0.043951 -2.1145e-05
17:69036731 C A 0.024794 -7.7157e-05
17:69039982 A G 0.492209 -1.7503e-04
17:69044838 C A 0.224350 1.2240e-04
17:69046971 A G 1.063454 -1.4205e-04
17:69051485 G T 0.059413 4.7463e-05
17:69067238 G A 0.041357 1.4797e-05
17:69069217 A G 0.114241 -3.1942e-05
17:69072864 C T 0.833986 -3.5663e-06
17:69073319 C A 0.642367 -6.6853e-06
17:69075401 C T 0.046291 -4.2325e-05
17:69080781 T C 1.050553 1.0672e-05
17:69081970 A G 1.035002 7.2613e-06
17:69085644 G A 0.968351 -3.4559e-05
17:69094120 T G 0.162638 4.0950e-05
17:69094959 T G 1.531953 -2.1316e-05
17:69099011 T C 0.047203 -2.7309e-05
17:69100748 G A 0.124848 -1.2725e-04
17:69101007 C T 1.943612 -7.7646e-07
17:69108753 T G 1.068300 -2.1575e-05
17:69111327 C T 0.052575 1.8900e-05
17:69112051 C T 0.149178 8.2113e-07
17:69112297 A G 0.051588 3.5820e-05
17:69118087 C T 0.202649 2.4952e-05
17:69123107 A G 1.161668 -9.1626e-06
17:69133647 C T 0.084208 -1.8706e-05
17:69138243 T C 0.827644 2.6103e-05
17:69150505 T C 0.143550 3.0795e-05
17:69151972 T C 0.965102 2.2144e-05
17:69156195 A G 0.046135 4.4611e-05
17:69160885 T C 0.067288 -8.1735e-06
17:69179492 C T 0.978731 1.5418e-05
17:69181430 C T 0.109307 2.4256e-06
17:69182791 T C 0.078184 -3.5516e-05
17:69183954 G T 0.164219 -3.6888e-05
17:69186376 T C 0.035781 -8.6846e-06
17:69191913 G A 0.021639 -1.6972e-06
17:69198109 G A 1.907785 -3.2576e-05
17:69198133 A G 0.979461 1.4850e-05
17:69200329 A C 0.220633 3.8686e-05
17:69214718 C T 1.956212 -9.0663e-05
17:69219153 G C 0.069767 -1.0671e-05
17:69224654 T G 1.136468 1.4670e-05
17:69233074 C T 0.062182 -1.7901e-05
17:69236998 T G 0.140278 -4.9880e-05
17:69239272 A G 0.132826 -3.6287e-05
17:69242393 T C 0.068411 -1.0530e-05
17:69244324 C T 0.079518 9.0091e-06
17:69244731 A G 0.285740 -3.5628e-05
17:69247925 T C 1.531063 2.4713e-05
17:69248193 C A 1.701267 1.1114e-04
17:69260377 T C 0.072874 5.2446e-05
17:69275729 T C 0.085912 -5.3390e-05
17:69281409 A G 0.747594 6.7563e-05
17:69283296 A G 0.167520 8.8934e-05
17:69287135 A G 0.031201 1.5216e-04
17:69312709 A G 0.690349 -1.8904e-05
17:69319462 T C 1.675662 1.4428e-04
17:69323448 G A 0.375965 5.0761e-05
17:69329875 A G 0.039575 3.2643e-05
17:69330015 A G 0.028267 5.4203e-05
17:69330285 G C 0.136802 2.0832e-05
17:69335435 T G 1.654217 7.3044e-05
17:69336174 C T 0.122702 4.9523e-05
17:69339492 A G 0.022827 -4.9480e-06
17:69340650 G A 0.085759 3.5902e-05
17:69342893 G C 0.084055 -4.1754e-06
17:69345056 A G 0.687093 6.8772e-05
17:69347010 T C 0.030442 -2.6303e-07
17:69355280 A C 1.485558 6.6578e-05
17:69356724 G A 0.658063 3.2398e-05
17:69364478 A G 0.039257 1.6658e-06
17:69365776 G A 0.078830 -2.2694e-05
17:69375139 A G 0.084351 1.2958e-04
17:69375383 G A 0.745673 -7.0898e-05
17:69380584 T C 0.229676 2.2008e-05
17:69386424 A G 0.148350 1.3745e-04
17:69386667 C A 0.240384 4.6673e-05
17:69387909 G C 1.732144 1.0606e-04
17:69389538 C T 0.218179 4.4259e-05
17:69389540 T C 0.260014 -2.6428e-05
17:69407931 G A 0.537204 5.2430e-05
17:69412574 T C 1.906071 1.0721e-04
17:69425046 G C 0.045518 -9.1068e-05
17:69425597 T C 0.034700 -2.0547e-05
17:69427048 T C 0.376351 -3.3314e-05
17:69427838 T C 0.051672 -8.7869e-05
17:69429219 G A 0.071121 1.2178e-04
17:69432525 T C 1.269122 5.7542e-06
17:69445503 T C 0.032383 3.8669e-05
17:69454094 C T 1.716905 3.6448e-05
17:69454698 C A 0.051085 -1.1985e-06
17:69460635 A G 1.901576 1.7523e-05
17:69462544 C T 0.132365 1.3192e-04
17:69463066 G A 0.119937 -2.0804e-05
17:69465241 T C 0.078930 -6.1675e-06
17:69466794 A G 0.152304 -8.4006e-06
17:69467460 T C 0.094769 -8.7763e-05
17:69468870 T C 0.048271 3.3118e-05
17:69474404 C T 0.029082 -2.9231e-05
17:69478100 T C 0.088418 5.1543e-05
17:69490044 G A 0.464938 4.6354e-06
17:69490634 C A 1.975189 -4.1026e-05
17:69491103 C T 0.701563 9.3283e-07
17:69501575 T C 0.056369 -5.8661e-05
17:69501677 C A 0.031529 1.3998e-04
17:69503529 T C 0.378344 2.5639e-05
17:69504229 T C 0.051689 9.0583e-05
17:69508611 C T 0.088755 1.2697e-04
17:69508811 T C 0.614908 9.0815e-05
17:69511511 A G 0.211182 -1.3547e-04
17:69514503 T C 1.494085 4.8391e-05
17:69517133 T G 0.149344 6.6639e-05
17:69517985 A G 0.051322 9.5516e-07
17:69522620 A G 0.059436 -2.0695e-04
17:69526644 G A 0.020426 3.2628e-05
17:69532202 A G 0.807692 3.3477e-05
17:69538917 A G 1.524543 3.2410e-05
17:69542648 T G 0.059079 -3.0389e-05
17:69542773 T C 0.720531 1.2392e-05
17:69544162 A C 0.569113 -2.9119e-05
17:69544553 C T 1.195031 6.1088e-06
17:69544575 G A 0.061494 -9.8578e-05
17:69548873 A G 0.062254 -6.2229e-05
17:69550670 C T 0.671127 2.2569e-05
17:69551505 T C 0.075483 -1.6702e-05
17:69551896 T C 0.031156 4.4885e-05
17:69551916 G A 0.047583 2.0527e-06
17:69557111 C T 1.978127 1.4473e-04
17:69559219 T C 0.166228 5.2369e-05
17:69559598 C T 0.231477 4.4406e-06
17:69567766 C G 0.099534 5.7057e-05
17:69570612 A G 0.184758 -6.0195e-05
17:69573536 G A 0.038754 1.8559e-05
17:69579489 C T 1.381645 1.1335e-05
17:69581849 T G 0.686217 6.0618e-06
17:69587825 A G 0.156857 -2.6774e-05
17:69588960 G A 0.101952 4.0002e-05
17:69591510 G A 0.166079 5.8963e-05
17:69598217 A C 0.220945 -7.0834e-06
17:69608307 T C 0.041552 5.3733e-05
17:69610662 A C 0.025414 -1.3800e-05
17:69611177 A G 0.071595 -6.7660e-05
17:69613082 A G 0.234658 5.4014e-06
17:69617102 T C 0.058920 -9.0670e-05
17:69629703 T C 0.087256 -2.9527e-05
17:69634952 A G 0.155153 7.9104e-05
17:69645423 T C 0.082780 1.1178e-04
17:69647259 T C 0.379000 2.6180e-05
17:69653214 C T 0.060533 -4.6728e-05
17:69657377 A C 0.039923 8.3812e-06
17:69660432 G A 1.086989 9.8429e-06
17:69668280 A G 0.226946 9.6243e-06
17:69672028 C T 0.051328 9.1000e-05
17:69676169 C A 0.705312 -2.3571e-05
17:69676297 C T 0.054944 2.0480e-05
17:69677537 T C 0.123627 -1.2704e-06
17:69679901 G A 0.070809 -6.8832e-05
17:69683414 G A 0.263633 -5.0144e-06
17:69684908 C T 0.027612 3.4312e-05
17:69686131 G T 0.040010 -9.2943e-05
17:69687892 C T 0.025778 3.8583e-05
17:69698983 A G 0.104500 -2.7401e-06
17:69706759 C T 0.027271 3.0194e-05
17:69709371 A G 0.024746 5.9343e-05
17:69712273 A G 0.321868 9.0571e-05
17:69717484 C A 0.024953 3.9263e-05
17:69721699 G A 0.033691 2.5432e-05
17:69723575 C A 0.024395 3.1846e-05
17:69725435 C T 0.049936 3.6925e-05
17:69727680 G A 0.024145 1.9680e-05
17:69747617 G A 0.057687 -4.9575e-05
17:69751622 C T 0.080164 -1.4937e-05
17:69756520 A G 1.784690 -1.5897e-05
17:69758844 A G 0.108178 -1.1208e-04
17:69760086 A G 0.032052 5.6237e-05
17:69760668 G A 0.087655 2.2857e-05
17:69776449 T C 0.081984 -1.1156e-04
17:69785836 T C 0.053464 3.7647e-05
17:69789214 T C 0.102585 -3.2019e-05
17:69789308 A G 1.783817 -4.8294e-05
17:69790600 A C 0.548548 -2.3466e-05
17:69793928 G A 0.056908 3.0583e-05
17:69794556 T C 1.697054 -2.8543e-05
17:69799332 G A 0.139162 -5.8835e-05
17:69804320 A G 0.100411 -1.7174e-05
17:69811571 G A 1.524212 -5.1476e-05
17:69828242 T C 0.026323 -1.0070e-04
17:69830592 G T 0.180837 1.6575e-05
17:69831604 T C 0.167007 -6.9343e-05
17:69834907 T C 0.057002 -9.7484e-06
17:69835606 C T 0.294656 -9.4213e-06
17:69843473 C T 0.903273 -7.2329e-05
17:69843941 C T 0.039147 8.5883e-05
17:69854127 A G 0.153719 -3.8413e-05
17:69856649 G A 0.025249 3.1029e-05
17:69863102 C T 1.100884 -1.0745e-04
17:69868732 C G 0.152076 -1.0491e-05
17:69874506 A C 0.070232 4.9191e-05
17:69879330 T G 0.121054 2.7261e-05
17:69888455 C T 0.034363 -2.5462e-05
17:69888816 T C 1.013499 -6.9218e-05
17:69896515 G A 0.298966 1.2596e-05
17:69898010 A G 0.146121 1.4839e-04
17:69905234 C A 0.040578 -4.9730e-05
17:69920148 T C 0.153806 -4.0645e-06
17:69935139 T G 0.122969 9.7644e-05
17:69935571 G A 0.123209 8.0580e-05
17:69945058 T C 0.045395 8.4737e-05
17:69958123 C T 0.425531 5.9807e-05
17:69968245 C T 0.925679 -2.5727e-05
17:69982038 A G 0.131774 2.1426e-05
17:69982649 G A 0.097525 2.2546e-05
17:69985716 A G 1.624541 1.0280e-06
17:69989246 C A 0.045392 -2.6388e-05
17:69995886 T G 0.704802 -1.8561e-04
17:70012126 C T 0.031500 1.9996e-05
17:70019867 A G 0.064814 1.6019e-05
17:70025377 C T 0.056788 -1.0815e-04
17:70026464 T G 0.331356 1.1511e-05
17:70028639 A G 0.577893 -1.9483e-04
17:70033051 A G 0.034314 -1.7026e-05
17:70033675 T C 0.031464 -7.2189e-05
17:70037793 G T 1.187533 -1.4206e-04
17:70043054 C A 0.639673 2.2947e-05
17:70046173 A G 0.024804 1.7382e-05
17:70048903 G A 0.074902 -1.5990e-05
17:70048951 C A 0.025791 1.0687e-04
17:70050274 T C 1.286707 -8.4398e-05
17:70059269 G T 0.216411 -2.3524e-04
17:70060057 G T 0.092458 -4.6182e-04
17:70060133 A G 0.055252 4.6742e-05
17:70066519 A G 0.165894 -2.9101e-04
17:70072554 C T 0.468729 -1.1859e-05
17:70079951 T C 0.054895 -4.9286e-06
17:70086818 T C 0.069083 3.2541e-05
17:70089676 T C 0.057914 -4.5920e-05
17:70094008 T C 0.030854 2.8135e-05
17:70097607 T C 0.908054 -1.8627e-05
17:70098161 C G 1.344498 -1.6219e-05
17:70104091 A C 0.044876 6.4705e-06
17:70107503 A G 0.116237 -5.4829e-05
17:70108722 G A 0.020851 3.9011e-06
17:70110417 T G 0.020156 -1.8080e-05
17:70114984 A G 0.027199 -3.0716e-05
17:70118935 T C 0.419371 -1.7266e-05
17:70125348 C T 0.095847 -1.2051e-05
17:70127808 A G 0.918480 -1.4593e-05
17:70130892 G A 1.640828 -3.6348e-05
17:70135958 A C 0.024856 3.4282e-05
17:70138825 A G 0.173625 -6.3165e-05
17:70142678 C T 0.023567 1.6773e-05
17:70147289 G C 0.220916 -6.5740e-05
17:70147870 C T 0.025200 1.6715e-05
17:70148198 A G 0.241656 1.2366e-04
17:70149615 T C 0.050780 7.1878e-05
17:70152098 T C 0.032016 -4.7853e-05
17:70158575 A G 0.030685 -2.3884e-05
17:70165378 G A 0.228063 -3.0235e-05
17:70170182 A G 0.198974 -2.5585e-05
17:70171052 C T 0.946607 -4.7043e-07
17:70172001 C T 0.083367 -9.6918e-05
17:70173415 C G 0.074630 4.7948e-05
17:70173769 T C 0.297535 3.5505e-05
17:70176283 T C 0.094669 1.4397e-05
17:70176422 A G 0.055674 8.6757e-06
17:70176727 A C 0.689602 -3.8038e-05
17:70182657 C T 0.041393 -4.2408e-05
17:70183378 T C 1.080342 2.6488e-06
17:70193355 C A 0.091845 -1.5146e-05
17:70195823 T C 0.065077 -1.5144e-05
17:70197251 T C 0.091137 -7.3960e-06
17:70199652 C T 0.369032 2.1288e-05
17:70204075 A G 0.039819 -4.5783e-05
17:70208187 G T 0.385975 -6.3110e-06
17:70213909 G C 0.265726 5.1111e-06
17:70214034 G A 0.057005 4.0870e-05
17:70215928 T C 0.054314 -7.7728e-06
17:70219066 C T 0.072974 -3.3195e-05
17:70220250 T C 0.257502 4.1318e-05
17:70221744 T G 1.277139 -1.0936e-05
17:70224152 G A 0.048180 -6.2301e-06
17:70228652 G A 0.212399 -1.4900e-05
17:70228844 T C 0.630562 -7.5092e-05
17:70237754 T C 0.039429 3.9742e-06
17:70240085 A G 0.459803 1.1629e-04
17:70242497 C T 0.255551 -3.7626e-06
17:70245716 A G 0.248787 2.4864e-05
17:70246456 C T 0.043513 -5.5440e-05
17:70248641 A G 0.030939 4.6950e-05
17:70249473 G T 0.035113 5.2332e-05
17:70249637 A C 1.172508 -1.2526e-05
17:70250248 G A 0.049754 -3.6309e-05
17:70251169 T C 0.069819 -2.4562e-05
17:70251557 A G 0.101741 2.7334e-07
17:70256840 C G 0.038319 4.0244e-05
17:70260709 C T 0.147876 -1.5115e-04
17:70263957 T C 0.049219 -2.4369e-05
17:70265554 T G 0.513325 -4.0174e-05
17:70267448 G A 0.086142 2.7783e-05
17:70279778 G A 0.026735 -3.2558e-05
17:70287131 A G 0.819643 5.6987e-05
17:70287420 T C 0.041630 -1.4811e-04
17:70296032 G A 1.525740 5.8793e-06
17:70297275 T C 0.041315 2.4908e-05
17:70298675 G A 0.220578 1.2864e-05
17:70299958 G T 0.835697 -3.5917e-05
17:70304173 T C 1.669199 1.2578e-05
17:70305387 C T 0.252730 -5.3362e-05
17:70306378 T C 1.169555 5.0153e-05
17:70306669 A G 0.040257 -7.1648e-05
17:70309259 C T 0.029381 4.0110e-06
17:70311726 C T 1.718405 -8.2720e-05
17:70315271 C A 0.405362 -9.2254e-05
17:70315456 G A 1.058836 -5.5725e-04
17:70319598 A C 0.021325 -2.4183e-05
17:70320113 C G 0.083870 3.9885e-05
17:70320943 T C 1.638069 -7.6969e-06
17:70324129 A G 0.164676 -4.2801e-05
17:70326069 G T 1.214070 -1.0807e-05
17:70334286 T C 0.209728 2.5867e-05
17:70338020 C T 0.054921 6.1513e-05
17:70342488 G T 0.293877 -2.7252e-05
17:70346698 C T 1.022503 -2.2212e-05
17:70349036 T C 0.041825 6.9710e-05
17:70358914 C T 0.126487 -3.7146e-05
17:70360616 A G 0.057726 -4.3263e-05
17:70360728 G A 1.626083 -3.1901e-05
17:70361166 G A 0.642331 3.7290e-05
17:70362431 T C 0.097145 -8.0955e-05
17:70365597 C G 0.170087 3.7106e-05
17:70368561 C T 0.129866 1.0790e-04
17:70369562 G A 0.272257 4.1434e-05
17:70371868 C T 0.258982 4.8398e-06
17:70373489 C T 0.977757 4.0408e-05
17:70375523 C T 0.089641 -3.5860e-05
17:70376177 T G 1.038258 4.5156e-05
17:70380265 G A 0.098969 -2.0657e-05
17:70383320 T C 0.044739 -5.1002e-05
17:70384005 C A 1.049592 4.9999e-05
17:70384959 T C 0.028472 -3.8733e-06
17:70385802 C T 0.225252 3.9890e-05
17:70386695 T C 0.022730 -1.5369e-04
17:70387036 G T 0.303488 -3.1357e-05
17:70390034 T C 0.341080 1.0445e-04
17:70391604 A G 0.039851 -2.2837e-05
17:70392732 G C 0.130005 1.4445e-05
17:70396810 T C 0.065191 -4.4778e-06
17:70398761 A G 0.092520 -1.4112e-06
17:70399845 A G 0.746650 2.1659e-05
17:70401390 A G 0.107902 -1.3501e-05
17:70401476 T C 0.217748 8.3554e-05
17:70401596 A C 0.901274 1.5177e-05
17:70407076 A G 0.051870 -4.5012e-05
17:70407856 T C 0.685876 -2.8077e-05
17:70409241 T C 0.051173 -4.1109e-05
17:70410065 G A 0.099489 3.7300e-05
17:70414133 G A 0.221896 -1.8925e-05
17:70415259 A G 0.036632 -5.5367e-06
17:70416462 C T 0.536474 6.1979e-06
17:70418850 C T 0.086473 -1.9694e-05
17:70420245 A G 1.153501 -2.1281e-05
17:70421289 G A 0.857018 -1.5090e-04
17:70422038 C T 0.259225 -9.2043e-05
17:70422904 T C 0.696532 -7.2864e-05
17:70425147 A G 0.424356 -6.9283e-05
17:70426630 G C 0.207264 1.2495e-04
17:70427379 C T 0.022756 6.2078e-05
17:70428731 T C 0.032905 -1.9204e-05
17:70428845 C T 0.057177 -2.6862e-05
17:70430643 A G 0.461699 -2.2154e-04
17:70436913 C T 0.169357 -7.7124e-05
17:70446364 T C 0.184865 4.8437e-05
17:70449258 T G 0.334816 1.7517e-06
17:70449908 G A 1.262380 7.3935e-07
17:70451921 A G 0.024411 6.1665e-04
17:70459997 A G 0.716435 1.2332e-05
17:70465804 G A 0.043756 5.7015e-05
17:70466992 G A 0.165728 3.9260e-05
17:70468657 A G 0.086470 -5.2672e-05
17:70468880 C T 0.451659 4.4084e-05
17:70473799 C T 0.457343 3.2651e-05
17:70475574 C A 1.007387 -2.7125e-05
17:70479599 C T 0.080099 7.3783e-05
17:70483053 G A 0.165520 -3.3546e-05
17:70486682 A G 0.119012 4.0741e-06
17:70490816 C T 0.822409 2.9705e-05
17:70491063 C T 0.850053 1.9925e-05
17:70496571 A G 0.130151 -2.1877e-05
17:70499066 C G 1.055181 -1.5285e-04
17:70504658 C A 0.680771 3.0251e-05
17:70507163 T C 0.374696 1.0092e-04
17:70507500 A G 0.066437 6.4668e-05
17:70511451 T C 0.057904 -1.5482e-05
17:70515644 A G 0.170600 -8.1079e-05
17:70517141 A G 0.074324 6.4732e-05
17:70519695 A G 0.043139 2.9370e-05
17:70519737 G A 0.147818 -1.2187e-05
17:70521595 G A 0.242857 2.0022e-04
17:70524041 A G 0.030137 9.8431e-06
17:70534472 T C 0.423801 -2.2173e-06
17:70534747 A G 0.033671 -6.8736e-05
17:70536911 C T 0.375566 1.7752e-05
17:70543482 T C 1.489404 -7.2478e-05
17:70556883 T C 0.101086 4.6493e-05
17:70556949 C A 1.250481 -9.9636e-06
17:70557838 G A 0.483559 -2.1202e-06
17:70560274 T C 0.048433 6.1898e-05
17:70566533 C T 0.069654 9.9750e-05
17:70571690 A G 0.643026 1.3917e-05
17:70577097 G T 0.194982 -1.2606e-05
17:70577246 C T 0.033399 -1.0551e-05
17:70577660 C T 0.124650 -2.6555e-05
17:70580918 C A 0.556614 -3.3839e-05
17:70587320 A G 1.702186 -7.7611e-06
17:70589414 C T 0.038871 3.9485e-04
17:70593448 G T 0.386173 1.0687e-06
17:70593846 C A 0.068502 -6.4456e-06
17:70597517 A G 0.482825 3.2592e-05
17:70598901 G A 0.879102 -3.2821e-05
17:70599546 C G 0.057713 5.8407e-06
17:70601253 C G 0.117396 -1.0503e-04
17:70603116 C T 0.069258 -3.9788e-05
17:70603379 T G 0.074584 2.2344e-05
17:70607042 G A 0.889940 -1.6458e-05
17:70612012 C G 0.052562 6.0976e-05
17:70630412 T G 0.107743 -8.9944e-05
17:70639488 C T 0.429777 -5.3138e-05
17:70640115 T C 0.879768 -2.4469e-05
17:70642595 C T 0.020760 -1.4866e-05
17:70643565 G A 0.169347 -5.5352e-05
17:70644639 A G 0.096931 -1.5416e-07
17:70645032 A G 0.173911 1.5043e-05
17:70645446 G A 0.188393 -1.4253e-06
17:70646814 T C 0.391931 1.4162e-04
17:70648272 C T 0.227995 4.8229e-05
17:70649990 C T 0.636336 1.3789e-04
17:70651342 T C 0.177121 -4.9436e-07
17:70656730 T C 0.538633 -1.1216e-05
17:70659503 G T 0.985936 2.1047e-04
17:70670409 T C 1.546078 9.9152e-06
17:70671050 T G 0.486470 -3.5327e-05
17:70674909 G A 0.422918 -1.4357e-06
17:70675655 G A 1.010912 -2.0538e-05
17:70678775 T G 0.123160 -6.2129e-06
17:70682612 G C 0.155991 1.2987e-04
17:70684371 G A 0.630302 -4.7658e-06
17:70686441 A C 1.255817 1.2356e-05
17:70692209 G A 0.458875 -3.7011e-05
17:70692695 T C 0.667914 7.8689e-05
17:70693649 G A 0.181554 -1.3284e-06
17:70696103 T C 0.392285 -6.9714e-05
17:70699866 T C 0.406631 -9.4317e-06
17:70703071 A G 0.580519 2.5459e-05
17:70703614 C T 0.131917 -4.7890e-05
17:70706932 A C 1.569036 1.3255e-04
17:70708290 A G 0.041279 -1.3294e-04
17:70708501 G A 0.374644 -8.3755e-06
17:70713471 C T 0.093718 1.1553e-05
17:70715377 G A 0.462822 1.1117e-05
17:70716264 A G 0.805586 2.8443e-05
17:70716929 G A 0.203775 2.0131e-05
17:70720585 T C 0.103806 1.8781e-05
17:70721707 G A 0.964816 1.1827e-04
17:70722955 G A 0.032870 8.2656e-05
17:70726244 G C 0.230189 -1.7361e-05
17:70727355 C T 0.745387 -3.0215e-05
17:70733587 C A 0.945669 6.4843e-05
17:70737926 C T 0.436881 -2.7920e-05
17:70737931 C A 1.724653 1.9771e-04
17:70740371 A C 0.286821 -2.4091e-05
17:70743980 A G 0.038813 5.8888e-05
17:70744901 G T 1.977449 5.4735e-05
17:70748173 C A 1.020156 1.1839e-05
17:70757555 A G 0.209601 -7.8961e-05
17:70760246 C G 0.028235 -7.0638e-06
17:70763353 C T 0.138694 -3.6480e-06
17:70766373 C T 0.043899 -1.1507e-04
17:70766971 A G 0.151216 1.4340e-05
17:70767734 G A 1.471072 2.1422e-05
17:70767776 A G 0.089050 -5.6763e-05
17:70768620 C A 0.357857 -1.5093e-05
17:70770815 C T 0.086321 -9.0294e-06
17:70772948 G C 0.248576 -1.3529e-05
17:70776154 A C 1.297941 -4.5808e-08
17:70779708 G T 0.140155 -2.2327e-05
17:70783734 T C 1.510125 -9.3089e-06
17:70785470 C A 0.152778 -4.6684e-05
17:70786006 G A 1.238352 3.8717e-05
17:70788741 T C 1.405515 1.3702e-05
17:70790276 C T 0.059560 8.1204e-05
17:70796894 C A 1.488878 1.2804e-07
17:70802589 G C 0.075681 1.3569e-04
17:70803618 C T 0.052322 -2.4036e-05
17:70804046 C T 0.232850 -4.8147e-06
17:70808881 G A 0.161194 -5.7154e-05
17:70810416 T C 0.030367 -1.4558e-04
17:70830455 G C 0.748198 -3.4565e-05
17:70832286 T C 0.038436 -3.2278e-05
17:70839494 G T 0.109096 -3.7587e-06
17:70842490 G A 0.787186 -3.1267e-05
17:70846309 C T 1.158182 5.3470e-05
17:70852622 A G 1.102679 1.6961e-05
17:70857633 A G 0.072867 -1.7045e-05
17:70859716 T C 0.113932 4.4955e-05
17:70868498 T G 0.072760 -1.4627e-05
17:70879913 A G 0.790789 -8.9618e-06
17:70881245 T C 0.057924 -1.4054e-05
17:70883473 A G 0.635369 -4.1431e-05
17:70886530 A G 0.080787 -8.2823e-05
17:70895786 C T 0.032039 3.0158e-07
17:70896559 A G 0.144559 2.3561e-05
17:70897694 G A 0.126198 -3.2852e-05
17:70899782 C T 0.164849 1.9853e-04
17:70902716 T C 1.020740 -5.2103e-05
17:70905451 A C 0.297103 1.0936e-04
17:70908515 A G 0.057593 -6.9426e-05
17:70908851 T C 1.059105 2.0335e-05
17:70908968 T C 0.107574 2.0824e-06
17:70909803 C A 0.231743 -3.7015e-05
17:70909998 C T 1.579117 5.4987e-05
17:70912035 G A 0.418452 -9.7792e-06
17:70912339 T C 0.530051 1.2516e-05
17:70912734 T C 0.084704 6.0401e-05
17:70916124 C T 1.009134 1.2594e-05
17:70916464 G C 1.385102 2.3970e-05
17:70917290 A T 0.073218 -3.9612e-05
17:70918396 G A 0.057476 6.6508e-05
17:70919212 C T 0.439572 5.3628e-05
17:70921554 A G 0.026508 -4.6131e-06
17:70921917 C T 0.095198 -4.3919e-05
17:70927082 A G 0.025320 -4.0064e-05
17:70927865 T C 0.101407 1.8176e-06
17:70938620 G A 0.775478 -6.1585e-05
17:70947492 G A 0.215817 1.7815e-05
17:70947580 C T 0.705604 2.5946e-05
17:70949108 C G 0.145695 -1.5661e-05
17:70949409 C T 0.636226 -1.5751e-06
17:70950476 T C 0.038647 1.5704e-05
17:70951399 T C 0.066100 1.1675e-04
17:70952861 A G 0.135689 -1.8304e-05
17:70957223 A C 0.093104 4.2510e-05
17:70958405 G A 0.055003 -4.7064e-06
17:70958423 T C 0.132027 -2.9824e-05
17:70960217 A G 0.061092 -2.3703e-05
17:70961602 G T 0.121388 -1.9736e-05
17:70966049 C A 1.976007 -3.0408e-05
17:70968327 T G 1.854064 1.2623e-05
17:70973189 A G 0.115799 -3.1826e-05
17:70975887 C A 0.844035 -6.1763e-06
17:70978662 C T 0.131768 5.3126e-05
17:70981194 A G 1.188773 4.3614e-05
17:70983858 T C 0.665837 -1.0014e-04
17:70985661 C T 0.154563 -2.9736e-05
17:70989531 C T 0.037446 8.6075e-05
17:70992566 A G 1.225411 6.1312e-06
17:70993357 A G 0.067112 1.6635e-04
17:70993397 T C 0.100664 -1.6143e-05
17:70998627 G T 0.413749 -5.6855e-05
17:70998721 C T 1.505464 1.6812e-05
17:71000766 G T 0.049903 1.3057e-05
17:71001479 G A 1.327496 -1.5657e-05
17:71001529 A G 1.795076 -1.6116e-05
17:71001576 T C 0.082475 3.2373e-05
17:71002351 C A 1.448099 -1.7676e-06
17:71004498 A C 1.625294 4.6907e-06
17:71013260 A G 0.111339 2.1580e-07
17:71013399 G T 0.030887 -4.7259e-05
17:71017290 T C 0.113459 5.4356e-05
17:71022863 G A 0.085035 -1.1653e-05
17:71024614 G T 0.086850 -2.3890e-04
17:71024702 G A 1.749921 1.9633e-05
17:71031785 A G 1.560295 -3.1870e-05
17:71033865 A G 0.091709 -2.4325e-06
17:71035613 A T 1.549097 -4.5338e-05
17:71037218 G A 0.058764 1.1828e-05
17:71038081 T C 1.385689 -2.9812e-05
17:71041136 A G 1.269855 -7.0294e-05
17:71041589 G A 1.779772 -3.0399e-05
17:71042412 A G 1.494526 -3.6787e-05
17:71042484 C G 0.080839 -7.1444e-05
17:71045079 A G 0.056077 1.1531e-04
17:71051695 T C 0.606034 -1.2754e-05
17:71052880 G A 1.696136 -1.1701e-04
17:71053764 C T 0.643016 1.6328e-05
17:71056033 T C 0.102864 3.1583e-05
17:71059869 C T 0.050543 3.3016e-05
17:71060835 T C 0.092702 -4.3595e-06
17:71061576 G A 0.244645 1.2023e-05
17:71061934 C T 0.923254 -5.9918e-05
17:71062227 T C 0.095545 -1.2265e-05
17:71065944 G A 0.319515 -5.5565e-05
17:71066126 C A 0.069358 -6.6169e-05
17:71068719 A C 1.665863 -1.0352e-04
17:71072514 G A 0.277337 4.4723e-05
17:71079674 T C 0.187176 -4.5320e-05
17:71080761 G A 0.041075 1.7473e-05
17:71081078 A G 1.560872 -3.1979e-05
17:71081952 A G 0.684429 -4.0483e-05
17:71082595 A G 1.440270 -9.2738e-06
17:71083761 C T 0.076726 1.1671e-04
17:71083918 A G 0.781791 9.3847e-07
17:71083951 G A 1.441770 -1.4214e-05
17:71085118 T C 0.340992 3.7190e-06
17:71089179 G A 0.389636 3.1715e-06
17:71090653 A G 0.064052 6.7831e-05
17:71093165 G A 0.344183 7.4592e-06
17:71099955 G T 1.817095 1.1419e-04
17:71100612 T A 0.184248 6.2982e-05
17:71101973 T C 1.137532 2.5598e-05
17:71105451 G T 0.842863 2.1609e-05
17:71108859 A C 0.320499 -5.6984e-05
17:71109007 G A 0.191642 5.1640e-05
17:71115651 A G 0.056908 2.0613e-05
17:71115737 A G 0.036265 9.0897e-05
17:71115759 G A 0.463140 1.5310e-05
17:71118463 G A 1.963836 -7.5643e-06
17:71118616 G T 0.137552 8.6772e-06
17:71121572 T C 0.089317 5.7799e-05
17:71121681 A G 0.122008 5.7730e-05
17:71121928 T C 0.621425 1.9508e-05
17:71123216 C T 0.078654 -2.9190e-05
17:71123302 A C 1.689592 -7.6735e-05
17:71124866 A G 0.607864 -3.6270e-05
17:71124903 A G 0.764164 -1.9594e-05
17:71126105 A G 0.390860 1.2586e-04
17:71127471 A G 0.319535 4.4140e-05
17:71134789 G A 0.950882 1.6183e-05
17:71139060 A G 0.082221 5.1272e-07
17:71142376 C A 0.760360 -3.1201e-05
17:71145931 C T 0.198848 -6.6773e-05
17:71147673 C T 0.038728 -3.2318e-05
17:71147708 G A 0.317785 9.6071e-06
17:71152381 T C 0.046674 5.1609e-06
17:71153536 A G 0.345705 6.6030e-06
17:71154684 A G 1.120846 -1.0135e-05
17:71157191 G A 0.263773 -1.2324e-06
17:71157265 T G 1.909534 -2.4162e-05
17:71162607 A G 1.515523 -2.1219e-05
17:71164376 A G 0.845353 -5.6332e-05
17:71166701 G A 0.477444 2.7406e-05
17:71167755 T G 0.183291 1.6292e-05
17:71176144 T G 1.028387 1.6771e-06
17:71176334 T C 0.657372 3.1049e-06
17:71177353 G C 0.050053 -4.9712e-06
17:71188312 T C 0.104176 1.0801e-05
17:71189266 C G 0.040001 2.0953e-05
17:71193525 C G 0.021487 1.5045e-05
17:71193590 T C 0.118476 -3.7843e-05
17:71194822 A G 0.074493 3.7445e-05
17:71196809 G A 1.075097 -8.0493e-06
17:71197184 C T 0.026401 -1.8379e-05
17:71197323 C G 0.181194 3.0570e-05
17:71212200 C T 0.116889 -9.8586e-06
17:71213121 C A 1.255389 1.4174e-06
17:71233970 G A 0.025531 -9.4540e-05
17:71238092 G T 0.046333 -4.8384e-05
17:71238433 A G 1.076077 -8.1008e-06
17:71239087 T G 0.746111 2.5683e-05
17:71244434 T C 0.109035 -1.4377e-05
17:71248720 T C 0.191954 4.0059e-05
17:71263250 T C 0.498986 4.2848e-05
17:71263843 A G 1.243454 7.0608e-06
17:71264255 T C 0.231857 -6.0442e-05
17:71271071 T C 0.567137 -2.5487e-05
17:71274480 A C 0.433451 -3.5630e-06
17:71278915 T C 0.746445 8.4305e-05
17:71284412 A G 1.079625 -8.8823e-06
17:71285590 A G 1.735078 4.4408e-05
17:71288868 T C 0.393090 1.1020e-05
17:71291492 T C 0.217943 -7.1113e-07
17:71292769 T C 0.621769 3.9440e-05
17:71294458 G C 0.045132 -3.1935e-05
17:71295761 T C 0.110229 -6.5180e-05
17:71300907 T G 0.480362 -1.7800e-05
17:71303546 T C 0.125867 -6.8022e-06
17:71304177 A G 0.174083 7.5921e-06
17:71311694 A G 0.444905 2.7822e-05
17:71314580 G A 0.503429 -1.2713e-05
17:71318137 G A 0.045470 -3.5019e-05
17:71320475 T C 1.243009 -6.9597e-06
17:71321283 A G 0.051737 7.6396e-06
17:71326790 A G 0.143485 4.0083e-05
17:71330478 T G 0.533102 -1.2396e-05
17:71332663 T C 0.767682 5.6677e-06
17:71333186 G A 0.137876 1.9918e-05
17:71333982 A C 0.375323 -2.5470e-06
17:71334473 A G 0.908129 -4.9903e-07
17:71335260 A G 0.930534 -1.3315e-05
17:71343688 A G 0.063364 4.1922e-05
17:71346089 C T 1.619958 2.1153e-05
17:71346513 T C 0.097986 -1.1842e-06
17:71347168 C T 0.049585 -4.9320e-05
17:71348390 A G 0.208101 -1.4025e-05
17:71352105 A G 0.036875 1.7700e-05
17:71353008 T C 1.164732 -9.4222e-06
17:71353790 A G 0.982901 1.6924e-05
17:71353985 C T 1.018264 -8.0961e-05
17:71354010 A G 0.123014 3.1600e-06
17:71354114 T C 0.034759 1.5248e-05
17:71354811 A G 0.045395 9.1709e-05
17:71359213 G T 0.130268 -1.2515e-05
17:71360581 C T 0.655499 2.2907e-05
17:71361576 C G 0.136766 1.0105e-04
17:71362083 A C 1.052604 5.3021e-06
17:71363434 C T 1.453039 -1.2073e-05
17:71364419 A C 0.038102 4.7884e-05
17:71367323 A C 0.054730 3.4185e-05
17:71369159 T C 0.041932 5.6155e-05
17:71372362 G A 1.912378 -6.9170e-06
17:71372729 C G 0.456986 4.1095e-06
17:71374182 A G 0.113274 -3.8657e-06
17:71376590 A G 0.989172 -1.2658e-05
17:71378671 A G 0.570025 7.3177e-05
17:71380062 A G 0.094929 8.6732e-06
17:71380087 C G 0.083247 -1.9240e-05
17:71383025 T C 0.041150 7.1270e-05
17:71386857 A G 0.859005 7.0326e-06
17:71389826 T C 0.082150 9.3044e-06
17:71390366 A C 0.976812 -2.6071e-05
17:71393577 C A 0.583849 1.7799e-04
17:71400668 G A 0.059180 1.6554e-05
17:71402939 G C 0.694335 1.2711e-04
17:71403272 G A 0.338941 -2.4473e-05
17:71404980 C G 0.064980 -4.7083e-05
17:71405922 G A 0.116065 5.4257e-05
17:71409026 T C 0.563008 2.0259e-05
17:71410891 T C 0.457258 -1.4300e-05
17:71417616 T C 0.055291 6.2655e-06
17:71417691 T C 1.535922 -1.3803e-04
17:71420748 T C 0.698255 -9.7253e-06
17:71420849 A G 1.519853 -1.5602e-03
17:71423391 C T 1.002454 -3.0409e-05
17:71425793 C T 0.569808 -2.6297e-05
17:71426670 A G 0.565465 -3.1935e-05
17:71436758 A G 0.386537 3.1854e-06
17:71437093 A G 0.027998 -2.7033e-05
17:71441814 G T 1.041477 -1.1045e-05
17:71443848 T C 0.025791 1.7921e-05
17:71445179 C T 0.031558 1.8168e-06
17:71446637 T C 0.707811 8.2670e-05
17:71446750 T G 0.096175 9.4696e-05
17:71446779 A G 0.036219 -8.7726e-07
17:71446959 A G 1.787825 4.0404e-06
17:71447329 C A 0.061075 -1.4209e-05
17:71448818 C T 1.807365 3.2284e-06
17:71448979 T G 0.044996 -2.6418e-06
17:71449310 C T 0.650627 -3.7670e-05
17:71451133 T C 0.037200 -6.4095e-05
17:71453207 G T 0.958652 1.9416e-05
17:71453848 A G 0.072108 1.9008e-05
17:71454537 A G 1.009594 3.6039e-05
17:71456417 A G 0.394313 -4.7085e-06
17:71457623 T G 0.986154 -1.6332e-05
17:71458471 C T 0.061458 -4.6577e-05
17:71458795 A G 0.962142 7.6091e-05
17:71460983 C T 0.118957 -7.0929e-06
17:71463117 A C 0.087158 -4.2318e-05
17:71464497 T C 1.072072 -1.1738e-05
17:71467391 T C 0.648475 -1.6533e-05
17:71468267 A G 0.185407 4.2371e-06
17:71468356 G A 0.026612 -6.4135e-05
17:71479049 A G 0.115322 6.4599e-06
17:71483967 G A 0.060842 -8.8928e-06
17:71489711 G A 0.763794 -3.6074e-05
17:71490248 A G 0.643535 -4.1169e-05
17:71493382 T C 0.048459 1.2726e-05
17:71494247 G A 1.397261 1.6888e-05
17:71499070 T C 0.044532 5.8421e-06
17:71500251 C A 0.526627 3.4976e-05
17:71502632 G A 0.062760 1.9020e-05
17:71502839 A G 1.276431 2.2399e-04
17:71503636 C T 1.306415 1.4165e-04
17:71505313 T C 0.043272 1.3645e-04
17:71509457 T C 0.079748 -7.0080e-06
17:71509517 G A 1.466103 2.9031e-05
17:71511518 T C 0.405099 1.4452e-04
17:71512402 G A 0.063162 -1.6880e-07
17:71514573 A G 0.691621 2.2136e-06
17:71516059 T C 0.704961 5.8777e-05
17:71516956 C T 0.145582 -2.2503e-04
17:71518648 T C 0.498252 -5.9987e-05
17:71519635 A G 0.101365 -1.9083e-05
17:71522260 G A 1.420997 -1.0572e-05
17:71524987 T C 0.628287 -3.8853e-06
17:71531329 G A 0.223850 3.2077e-05
17:71532097 T C 0.675314 -1.0126e-05
17:71535777 G A 1.149905 -1.8906e-05
17:71538270 C T 0.863643 4.1370e-06
17:71541460 A G 0.064866 8.9077e-05
17:71542216 C A 0.284912 1.6219e-05
17:71545606 C T 0.101991 7.8174e-05
17:71545771 A G 0.303929 -3.0132e-05
17:71547236 T C 0.245885 -5.9815e-05
17:71547457 G A 0.886279 -1.8483e-06
17:71548670 G A 0.083594 1.4756e-05
17:71552616 T C 0.033827 3.7514e-05
17:71554521 T C 0.509651 -5.3650e-06
17:71558419 A G 0.570649 1.2848e-05
17:71567510 C T 0.565550 -3.0419e-06
17:71570901 G A 0.517899 -2.2730e-05
17:71585451 G A 0.040711 -4.9971e-05
17:71585468 A G 0.289073 -4.1467e-05
17:71591669 T C 0.027313 6.3475e-05
17:71593693 T C 0.072695 6.8143e-05
17:71594803 A C 0.055668 4.8128e-05
17:71596148 T C 0.754907 3.5925e-05
17:71597771 G A 0.470709 -7.0436e-06
17:71604948 A G 0.043412 -1.8485e-06
17:71606589 A C 0.306013 -2.8117e-06
17:71609132 T C 1.010737 7.5195e-06
17:71612560 G T 0.024957 1.2516e-04
17:71625869 G A 0.699716 1.1951e-05
17:71633391 C T 0.083994 1.8270e-04
17:71635629 T C 0.037105 7.4195e-05
17:71635852 A G 0.123877 -5.5588e-05
17:71635936 G A 0.130914 7.2305e-05
17:71638075 G A 1.977098 1.3633e-05
17:71638503 A C 0.045119 5.3092e-05
17:71642451 T G 0.286973 -5.0884e-05
17:71651075 G A 0.316467 2.0682e-05
17:71658607 A G 0.207806 -1.7267e-05
17:71671915 T C 0.063302 -8.1301e-05
17:71679039 A G 0.021162 -7.9172e-05
17:71680998 T G 0.613236 1.7474e-05
17:71689125 G A 1.099972 -5.2964e-05
17:71690356 T C 0.881868 -5.4631e-05
17:71694906 G A 0.090832 3.2039e-05
17:71695251 T C 0.051575 1.8409e-04
17:71697009 T C 0.590617 -2.5100e-05
17:71699790 C T 0.074279 7.2009e-05
17:71701065 G T 0.118220 3.6827e-05
17:71701482 C T 0.180519 -1.5514e-05
17:71701524 C A 0.115383 1.9677e-06
17:71701963 A G 0.571830 -9.6467e-06
17:71702706 C T 0.027394 -1.1800e-04
17:71707952 A G 0.043931 -2.2593e-05
17:71713116 C T 0.048521 -6.8171e-05
17:71714896 C T 0.075912 -7.4604e-05
17:71719782 T C 0.320628 -7.3193e-05
17:71720145 A G 0.095561 3.7167e-05
17:71725348 T G 0.260020 -3.4525e-05
17:71726191 A G 0.100722 1.4693e-04
17:71726234 T G 0.856012 -3.3991e-05
17:71726452 A G 0.063766 -7.8989e-05
17:71730831 T C 0.058359 -5.8773e-05
17:71731707 G A 0.802272 -1.0203e-06
17:71731828 T C 0.336578 1.3620e-05
17:71732499 T C 0.258307 6.6012e-05
17:71733437 G T 1.871854 -2.1997e-05
17:71733679 G C 0.033496 -2.3339e-05
17:71734008 T C 1.179295 4.2776e-05
17:71735577 T C 0.176848 8.6559e-06
17:71736515 C T 0.203716 -1.4521e-05
17:71743131 A G 0.264590 -4.4748e-06
17:71744333 C T 0.938425 -3.5321e-05
17:71745153 C T 0.062809 1.0790e-05
17:71749832 T C 0.145997 -5.0544e-05
17:71750161 C T 0.097525 2.4152e-05
17:71752900 C T 0.126493 5.7555e-05
17:71753161 A G 0.049894 6.6898e-05
17:71756554 G A 1.149788 -4.9455e-05
17:71756781 T C 0.195157 -1.2925e-04
17:71759818 T C 0.118720 2.4816e-05
17:71760874 A G 0.021610 -3.7733e-05
17:71763667 T C 0.234970 -7.3572e-05
17:71764329 G A 0.059235 8.7371e-08
17:71764893 C T 0.046447 6.9308e-06
17:71767616 T C 0.963842 5.5827e-06
17:71777754 C T 0.039783 -1.9253e-05
17:71781721 A G 0.042828 -8.0667e-05
17:71785706 T C 0.035207 -7.8198e-05
17:71786783 C T 0.143044 1.0307e-05
17:71794226 T C 0.044363 -4.4665e-05
17:71798560 C T 0.036440 5.1248e-05
17:71799960 C T 0.353180 -7.3953e-05
17:71800468 A G 0.242539 -1.9979e-04
17:71800553 G T 0.144997 1.0497e-05
17:71807713 C T 0.088229 -5.4457e-05
17:71808935 A C 0.051461 -3.8609e-05
17:71809252 A G 0.120005 4.7466e-05
17:71812746 T C 0.176403 -5.8030e-05
17:71814554 T C 0.032529 -1.3788e-05
17:71814703 C T 0.287191 3.7846e-06
17:71817309 T C 0.110732 -2.9513e-06
17:71817665 A G 0.047881 3.9948e-06
17:71823956 T C 0.143573 2.9297e-05
17:71825523 T C 1.064487 -3.7705e-05
17:71825669 A G 0.095977 -1.0025e-05
17:71827706 T C 0.045291 -7.7477e-06
17:71831938 C A 0.042175 1.5375e-05
17:71833923 A G 0.076028 -5.3595e-06
17:71834001 C A 0.578393 -4.2578e-05
17:71834172 T C 0.309992 3.4911e-05
17:71835007 C T 0.104896 4.6690e-06
17:71836365 C T 0.265804 7.5855e-05
17:71836599 T C 0.199322 5.6899e-05
17:71841225 G A 0.277087 -3.1016e-06
17:71847058 C T 0.463984 -3.5015e-06
17:71848922 A C 0.864289 3.3162e-05
17:71851382 G A 1.679797 1.9486e-04
17:71851443 T G 0.824223 4.8115e-05
17:71852955 T G 1.636823 1.0313e-04
17:71855333 G T 0.023973 -2.7399e-05
17:71856764 A G 0.634571 2.9210e-05
17:71856966 G A 0.112757 -1.9269e-05
17:71860985 T C 0.102231 -1.5242e-06
17:71863132 T A 0.799792 5.2180e-05
17:71867005 T C 0.104120 4.8613e-05
17:71869791 C T 0.972457 2.6190e-05
17:71872597 A G 0.119866 -2.3107e-05
17:71872790 T C 0.038796 -7.9136e-05
17:71881589 T C 0.100368 -1.2005e-05
17:71882276 T C 0.020413 -4.8660e-05
17:71884131 T C 0.885623 -3.0041e-06
17:71896470 T C 0.056707 -4.9507e-05
17:71897452 A C 1.081725 5.5855e-05
17:71898227 A G 0.201694 6.3483e-05
17:71901390 G T 0.042594 5.3518e-05
17:71903139 G A 0.046950 -4.5549e-05
17:71903365 A G 0.030614 9.5736e-05
17:71903544 G T 0.021854 7.9750e-05
17:71905250 T C 0.097158 5.1004e-05
17:71906176 C T 0.060640 1.7621e-05
17:71909599 G A 0.156202 3.2500e-05
17:71910217 A G 0.026508 -5.7986e-05
17:71922866 T G 0.037761 -5.6955e-05
17:71928904 A G 0.137818 -9.9863e-06
17:71936869 T C 1.069320 5.3686e-05
17:71937596 G A 0.839004 6.0805e-06
17:71939229 T C 0.176760 4.7851e-05
17:71941736 A G 0.072945 2.9025e-05
17:71942048 C A 0.095662 4.8656e-05
17:71943417 A G 0.050322 -4.5092e-05
17:71945069 T C 0.278671 2.5929e-06
17:71945547 T C 0.148844 1.9551e-05
17:71951841 T C 0.052513 -7.2384e-05
17:71953007 C T 0.427027 3.1354e-05
17:71961636 G A 0.924101 7.8453e-05
17:71964053 T C 1.018929 4.2112e-05
17:71964906 A C 0.264107 6.7469e-05
17:71965622 A G 0.050988 -6.7030e-05
17:71968607 G A 1.121521 2.4720e-05
17:71971018 A G 0.110359 -3.2847e-05
17:71972247 A C 0.725877 5.2067e-05
17:71975224 G A 0.070939 1.1622e-04
17:71976162 A G 0.032951 -3.1311e-05
17:71977137 C T 0.073630 -1.7486e-05
17:71978335 T C 0.136750 -2.5432e-05
17:71978969 A G 0.693160 4.1172e-04
17:71979121 G A 0.343462 -1.8462e-05
17:71979237 G T 0.094435 -7.9602e-05
17:71982822 T C 0.095769 4.3828e-05
17:71983388 G A 1.667073 9.0152e-05
17:71984306 T C 0.221876 2.3349e-04
17:71986500 C T 0.325906 6.2639e-05
17:71987583 A G 0.381171 2.3825e-05
17:71989569 G A 0.856450 6.6776e-05
17:71993539 A C 0.026456 1.0363e-04
17:71994904 A G 0.554138 -7.0674e-05
17:71997632 G A 0.220737 1.5722e-04
17:71998971 A C 0.181431 8.6321e-05
17:72001784 C A 0.269141 -4.8199e-05
17:72002285 T C 0.039955 -2.7288e-05
17:72003902 T C 1.016871 1.6418e-04
17:72005578 A G 0.038491 -1.5075e-05
17:72005968 G A 1.222785 5.1171e-05
17:72007436 G T 0.105756 -5.3996e-05
17:72007518 G C 0.084915 -4.1765e-05
17:72007945 C T 0.969282 4.0532e-05
17:72008872 T C 0.132264 4.7516e-06
17:72010360 A G 0.210179 -9.6521e-06
17:72012710 T G 0.156098 -3.6524e-05
17:72013285 C A 0.022519 -7.8813e-05
17:72013331 T C 0.472160 -3.3399e-05
17:72014259 G A 0.285055 -3.8586e-04
17:72014409 G A 0.429767 2.9844e-05
17:72024829 T C 0.021951 4.5442e-05
17:72024893 T C 0.083377 -4.0080e-05
17:72027224 T C 0.073523 1.1706e-04
17:72027246 T C 0.122894 -4.6137e-05
17:72027401 C T 0.487054 1.7631e-05
17:72027984 C T 0.059381 1.9567e-05
17:72028429 G T 0.374871 6.3808e-06
17:72028686 A G 1.227440 5.0167e-06
17:72031309 C T 0.100180 -1.6280e-05
17:72032582 G A 1.181584 9.2121e-06
17:72034562 T C 0.084669 6.9886e-05
17:72034668 T C 0.054636 -2.4230e-05
17:72035758 T C 0.073601 -7.5285e-06
17:72036503 A G 0.039183 3.1649e-05
17:72036982 T C 0.088340 -1.6423e-05
17:72038257 G T 0.031296 -6.8667e-06
17:72038356 G A 1.519515 4.8343e-05
17:72040872 C T 1.554306 2.3167e-05
17:72043533 A G 0.213863 2.9336e-05
17:72045109 T C 0.052750 2.1024e-05
17:72048760 A C 1.518470 2.2442e-05
17:72049524 C G 1.336133 7.6208e-06
17:72050076 C T 0.124799 -2.4783e-05
17:72050243 C G 1.039994 6.4039e-07
17:72052198 C T 0.079794 1.1572e-04
17:72053424 T G 0.035054 -6.5550e-06
17:72053514 C T 0.502855 -5.7013e-05
17:72053832 A T 0.983070 7.8893e-06
17:72054265 A C 0.919389 1.6183e-05
17:72054624 T C 1.759649 -9.0006e-06
17:72056069 G A 1.623687 -2.0626e-05
17:72057587 A C 0.049439 -2.0240e-05
17:72060065 C T 0.385676 2.7607e-05
17:72061026 C T 0.091501 -8.4587e-05
17:72062805 T C 1.350648 -4.5863e-06
17:72064864 G A 0.056982 -6.5183e-06
17:72066828 T G 0.613551 -3.3982e-05
17:72072333 T G 0.111754 -1.7766e-05
17:72076729 A G 0.174634 1.7837e-05
17:72077765 A G 0.028060 8.5001e-06
17:72078047 C T 0.541077 -1.7281e-04
17:72078570 C G 0.538620 -2.5951e-04
17:72080688 C T 0.152657 2.3425e-05
17:72082151 A C 0.478781 -3.1413e-05
17:72083181 T C 1.688784 -1.3192e-05
17:72096503 A G 0.024307 -3.3613e-05
17:72098678 G A 0.145750 3.4762e-05
17:72101211 A G 0.947312 1.4783e-05
17:72102025 A G 0.049111 -1.2110e-04
17:72102182 A G 0.024999 1.1743e-05
17:72102223 T C 0.086752 3.7842e-05
17:72103069 T G 0.067921 2.0506e-05
17:72105876 A G 0.027706 -5.1854e-05
17:72110081 C A 0.271303 1.0510e-04
17:72110924 C T 0.045940 -1.2994e-04
17:72112888 A G 0.782340 1.6115e-05
17:72113394 T C 0.136396 -5.4535e-05
17:72115630 A G 0.029030 3.7146e-05
17:72118452 G A 0.892942 -1.0196e-08
17:72118622 T C 0.056375 8.4766e-06
17:72119417 A C 0.034064 5.9633e-06
17:72120235 A G 0.034642 5.5763e-05
17:72126291 T C 0.158652 -7.7840e-05
17:72126787 T C 1.947175 -5.2808e-05
17:72126851 A G 0.138610 -3.1114e-05
17:72133451 T G 0.032818 -6.6962e-05
17:72134892 A G 0.586585 -2.5219e-05
17:72139893 T C 0.731184 -2.2145e-05
17:72144192 A C 0.020770 -1.0247e-05
17:72145172 G T 1.133621 -4.5660e-05
17:72156811 G A 0.034398 -8.7671e-05
17:72157999 G A 0.577049 -2.9477e-04
17:72160197 T C 0.046002 -1.0436e-04
17:72160724 G A 0.648297 -3.0385e-05
17:72162632 T C 0.815025 -1.6461e-05
17:72162955 T C 0.062328 7.5340e-05
17:72163868 C T 0.034876 -2.2132e-05
17:72164132 A G 0.658579 -1.8411e-05
17:72167013 G A 0.897184 -3.4666e-05
17:72167968 G A 0.035551 8.2206e-05
17:72169114 T C 0.321570 -1.3235e-05
17:72171385 C T 0.030682 -3.3673e-05
17:72172136 A G 1.090423 -1.2820e-05
17:72172932 A C 1.093052 -1.5779e-06
17:72174922 T C 0.228839 1.3704e-05
17:72175949 G C 0.223827 -1.8297e-05
17:72176815 A G 0.164673 -1.1028e-05
17:72177159 G A 0.248715 3.1749e-05
17:72178369 C T 0.034421 -6.9598e-05
17:72179190 T C 0.021964 -6.0948e-07
17:72184310 G T 0.041841 5.5963e-05
17:72187669 T C 0.074854 2.5075e-05
17:72188546 A G 1.395566 3.2904e-05
17:72189348 A G 0.021237 -5.4259e-06
17:72189602 A C 0.238686 5.1173e-05
17:72190699 G A 0.022328 -6.2883e-06
17:72191445 C A 0.035210 8.7457e-05
17:72193344 C T 0.067664 -4.4696e-05
17:72193616 C T 0.206115 -7.0403e-06
17:72193793 C G 0.691845 1.4526e-05
17:72195188 A G 0.072646 -2.8021e-05
17:72196391 A C 0.784450 2.6162e-05
17:72198496 C T 1.358909 8.9520e-05
17:72198661 C T 1.147179 1.8604e-05
17:72204105 A G 0.043315 2.2298e-05
17:72206024 T C 0.049527 -4.8552e-05
17:72206063 T C 0.072588 4.2018e-05
17:72213368 T C 0.087966 -3.0190e-05
17:72214863 C A 0.049115 2.1399e-04
17:72220729 A G 0.218033 -5.5488e-04
17:72228208 T C 0.128405 1.6123e-04
17:72229142 T C 0.029718 7.3702e-05
17:72233559 A G 0.467856 -1.4250e-04
17:72235561 A C 0.020263 -5.3265e-05
17:72240168 A G 0.331745 6.4390e-05
17:72248512 T C 0.323222 3.5342e-05
17:72249229 A C 0.501384 -1.2185e-04
17:72249646 C T 0.827018 -3.5035e-05
17:72252058 G A 1.178400 8.3723e-06
17:72257713 T C 0.328496 3.1795e-05
17:72264860 A G 0.326633 9.3664e-06
17:72266744 C T 0.139587 7.5072e-06
17:72266793 G A 0.509171 -1.1412e-05
17:72268208 G A 1.735062 9.7915e-06
17:72268638 T C 0.020406 -5.3711e-05
17:72273608 A G 0.321699 -2.6566e-05
17:72278870 G A 1.458368 2.7736e-05
17:72292756 G A 0.165404 -9.8456e-05
17:72295966 T C 0.401451 5.6363e-06
17:72300843 T C 1.276350 2.2575e-05
17:72301432 G A 1.277031 2.5458e-05
17:72304326 G T 0.040806 7.3501e-06
17:72306291 A G 0.096899 -1.1836e-05
17:72307990 A C 0.057236 1.5500e-06
17:72308319 A G 1.828361 -1.6394e-05
17:72308987 A G 0.100972 2.4626e-05
17:72311177 T C 0.322764 1.5081e-05
17:72313519 A G 1.087629 4.9210e-05
17:72314884 T C 0.197115 4.2676e-05
17:72315245 G A 0.029137 -3.5595e-05
17:72316831 A G 0.873153 3.5160e-05
17:72320687 C T 0.141473 -8.4527e-06
17:72321659 C T 0.022681 1.8784e-05
17:72322881 A G 1.800120 -8.3132e-06
17:72324212 G A 0.055142 1.4635e-05
17:72329088 T C 0.111488 -8.7050e-06
17:72332905 T C 0.050877 3.7157e-05
17:72338271 G A 0.530194 -5.6754e-06
17:72341235 G A 0.026764 1.7299e-05
17:72343155 G C 0.339996 -3.9496e-05
17:72350412 A G 1.006677 -1.2143e-05
17:72351406 T C 0.709181 1.6995e-05
17:72354819 C G 1.176705 -1.2798e-05
17:72355038 G A 1.009205 -6.9866e-06
17:72356522 A G 0.167968 -1.8107e-05
17:72357615 T C 0.372262 -1.2045e-05
17:72361381 T G 0.063441 -5.4157e-05
17:72365440 A G 0.061695 5.4176e-05
17:72366079 C T 1.508616 -6.3735e-06
17:72366489 T G 0.567497 6.0620e-05
17:72368550 C T 1.165881 3.2731e-07
17:72370698 T C 0.559516 -5.6477e-05
17:72373369 C A 0.428439 -3.1070e-05
17:72373604 T C 0.213532 -2.5511e-04
17:72376026 A C 0.119752 3.7742e-05
17:72377518 C A 0.497947 -3.1493e-05
17:72377589 A G 0.075340 1.0793e-04
17:72379698 C G 0.779899 7.3357e-07
17:72380431 A G 0.136062 1.7761e-05
17:72380743 A G 0.813126 9.7043e-07
17:72382557 T G 0.021824 8.1642e-05
17:72383377 A G 0.222266 3.5791e-05
17:72385022 T C 0.036200 -3.2458e-05
17:72391334 T C 0.063237 -5.8199e-05
17:72391528 C T 1.795654 5.1299e-05
17:72398336 A G 1.631185 2.8046e-06
17:72401283 A G 0.053088 -4.3638e-05
17:72404215 G A 1.792239 -1.3130e-05
17:72404820 G C 0.119632 2.7614e-05
17:72405186 G A 1.892669 2.5162e-05
17:72406906 A T 1.545481 -1.5220e-05
17:72407980 T C 1.518944 -6.6651e-06
17:72422084 C T 0.185576 -4.8787e-05
17:72429917 T G 0.051870 -5.3607e-06
17:72436370 A G 0.030669 -1.7556e-05
17:72441075 C T 0.192538 9.3765e-05
17:72441988 C G 0.044298 -1.5199e-05
17:72443710 A G 1.794703 -3.3223e-05
17:72445204 A G 0.101134 -8.4198e-05
17:72445887 A G 0.084464 -2.2302e-05
17:72446608 C T 1.488619 -3.5760e-05
17:72447700 T C 0.341917 5.0821e-05
17:72453068 A G 0.033470 5.9773e-06
17:72453438 C T 0.365150 4.3330e-05
17:72457588 A G 0.094117 -8.7220e-06
17:72459919 A G 0.098820 5.0527e-06
17:72463603 A C 0.765975 1.9905e-05
17:72466219 A G 0.839433 -1.8078e-05
17:72469966 A G 0.399380 3.4986e-05
17:72473774 A C 1.873909 -8.4554e-05
17:72474398 T C 0.060163 -6.7685e-06
17:72475203 C T 0.711453 -7.0381e-06
17:72477385 G A 0.818822 -1.8758e-05
17:72478313 C T 0.480073 -3.8186e-05
17:72479423 A G 0.079287 6.7532e-06
17:72479833 C T 0.140327 -7.5710e-06
17:72481744 G A 0.066746 -8.3516e-06
17:72489183 A G 1.234340 3.8723e-04
17:72490283 A G 0.025762 5.6485e-05
17:72491040 C T 1.388530 1.2831e-04
17:72491846 A C 0.025531 7.2149e-05
17:72494572 T C 0.128882 -3.1340e-05
17:72496217 T C 1.293757 7.3499e-05
17:72498003 C A 0.133446 -3.5798e-07
17:72508425 G A 0.248780 -3.6347e-05
17:72508712 C T 0.090537 1.7663e-05
17:72510045 C G 0.058677 -1.9928e-05
17:72512881 G A 0.188147 -3.6192e-05
17:72513469 A G 0.038482 -1.3476e-04
17:72523259 C T 1.338798 5.2664e-06
17:72524468 T C 0.039978 9.0638e-06
17:72535321 A C 1.121839 2.3505e-05
17:72540936 A G 0.024415 -4.0214e-05
17:72544663 G A 1.293773 -7.9012e-05
17:72550350 G A 0.289310 6.0888e-06
17:72551557 T C 0.866191 -6.9556e-05
17:72552768 A G 0.183320 -4.6734e-05
17:72560980 G T 0.358782 3.3089e-06
17:72562811 T C 0.117522 -3.2139e-05
17:72563728 A C 0.433827 9.0403e-06
17:72567262 A G 1.112975 -3.2323e-05
17:72569539 A G 1.186611 1.7272e-05
17:72584764 T C 0.421149 -1.8488e-05
17:72588326 C A 1.364991 4.1783e-06
17:72588438 T G 0.022977 7.1729e-05
17:72588778 T C 0.062695 2.0597e-05
17:72588806 A C 0.357948 -2.9538e-05
17:72589264 T G 0.931930 1.6507e-05
17:72593140 T C 1.354108 1.6131e-05
17:72596064 C T 0.102280 5.6702e-05
17:72598641 T C 0.041124 -1.7742e-04
17:72598692 G A 0.423911 -3.0119e-05
17:72601611 T G 0.996602 -2.1550e-05
17:72606867 G A 0.577715 3.2529e-06
17:72610089 T C 0.821964 1.8944e-05
17:72613589 G T 0.887408 1.1640e-05
17:72614328 T C 0.051396 -3.3373e-05
17:72622473 G A 0.104325 -1.2792e-05
17:72622634 G A 0.914569 1.4653e-05
17:72623420 A C 1.018361 8.9386e-06
17:72631232 T G 0.882471 -3.8394e-06
17:72631492 T G 0.089602 1.3914e-05
17:72633162 T C 1.002898 2.9488e-05
17:72638156 C T 0.130112 3.2779e-06
17:72642694 T C 0.325916 5.1809e-05
17:72644691 T C 0.061471 1.4944e-05
17:72645612 G T 1.726506 4.3910e-05
17:72646755 A C 0.070845 1.3849e-05
17:72647309 T A 0.022181 2.0637e-06
17:72650476 C A 0.238157 4.5635e-05
17:72654959 C T 0.175228 2.0720e-05
17:72667020 A G 1.001503 -1.1444e-05
17:72667520 T G 0.243678 4.5326e-05
17:72667896 G A 0.029945 6.0501e-05
17:72671620 C A 0.137571 -1.0341e-05
17:72672203 A C 1.678619 6.8405e-06
17:72677430 T C 0.024801 3.6140e-06
17:72682197 C T 0.038170 -1.3523e-04
17:72688818 C T 0.055960 9.2064e-05
17:72690643 T C 0.108749 -7.8820e-06
17:72691263 T G 0.039277 -6.2380e-06
17:72691928 C T 1.624934 -6.6671e-05
17:72692122 A G 0.043366 -3.8773e-05
17:72700943 G A 1.620328 -3.7573e-05
17:72707784 A G 0.071332 3.0169e-05
17:72710796 C T 0.376296 -1.1134e-05
17:72717114 T G 0.041662 1.7464e-05
17:72725864 A C 1.613067 -3.7839e-05
17:72729926 C T 1.906688 -1.2273e-04
17:72735629 T C 0.211643 -1.2519e-05
17:72737755 T C 0.026544 -5.0883e-06
17:72743120 T C 1.182398 -1.6563e-05
17:72744911 A G 0.065379 -3.9451e-05
17:72750455 C A 0.158974 8.3942e-06
17:72751663 T C 0.087071 -2.2080e-04
17:72761195 G C 0.069488 -1.3719e-04
17:72761242 C T 0.940970 -1.6268e-06
```
