## Supplemental_Data_Files for "Common genetic variation associated with Mendelian disease severity revealed through cryptic phenotype analysis": SupplementalDataFile_10.txt (part 19 of 21)

```
17:72766252 A G 1.071559 -4.8516e-05
17:72766408 G C 0.144543 7.8910e-05
17:72768622 T C 0.079177 2.5432e-05
17:72769739 G A 0.144235 -3.2018e-04
17:72773047 T C 0.841922 -2.4468e-05
17:72774175 A G 1.217897 -4.0870e-06
17:72780491 A G 1.128655 4.0324e-05
17:72783821 A G 0.094205 -2.7186e-05
17:72784932 A G 1.314004 -5.3762e-06
17:72791266 A G 1.664824 -5.7601e-05
17:72792184 A G 1.026469 -8.0057e-06
17:72792288 A G 0.067810 2.3265e-05
17:72796667 T C 0.316376 -7.4352e-05
17:72797393 C T 0.040994 -7.0494e-05
17:72798443 A G 0.225700 7.9238e-06
17:72799340 A G 0.521602 2.1407e-05
17:72800427 C T 1.838702 3.9695e-05
17:72803347 C G 0.882419 -3.0572e-05
17:72811517 A G 0.268359 7.0893e-05
17:72819079 A G 0.027556 6.9518e-05
17:72827361 A G 0.077015 1.6783e-04
17:72834700 A G 0.050371 -5.6507e-05
17:72837930 A G 0.075931 1.5637e-04
17:72838649 A C 0.549580 -2.5840e-06
17:72840011 A G 0.117821 -2.9344e-06
17:72845235 T G 0.549071 -3.4467e-06
17:72847954 C T 0.053117 -8.2130e-05
17:72851133 G A 1.832646 -1.5653e-05
17:72859709 A C 0.498557 1.7231e-05
17:72862593 T C 0.409429 6.0593e-05
17:72869078 G A 0.525387 3.9626e-05
17:72875727 A G 0.095837 8.8031e-05
17:72876317 T C 1.423181 -1.6394e-04
17:72876763 T C 0.024966 4.6098e-05
17:72876818 A G 0.556825 6.2496e-05
17:72877212 T C 0.067385 1.7481e-05
17:72881432 G A 1.365300 -4.3962e-05
17:72888126 G T 1.912092 -1.9977e-06
17:72890474 T A 0.540392 4.9059e-05
17:72891621 T C 0.356332 -4.0778e-05
17:72894844 A C 0.175608 -7.2164e-05
17:72900574 G A 0.020357 -1.4186e-05
17:72901151 T C 0.042221 -1.7708e-05
17:72918111 A G 0.024999 -4.6373e-05
17:72919900 A G 0.025181 5.5192e-05
17:72929221 G A 0.304594 -6.9535e-06
17:72929560 A G 0.023447 3.8401e-05
17:72932879 A C 1.023055 7.2255e-07
17:72934425 G A 1.292144 1.5280e-05
17:72934696 G A 1.704633 6.2557e-06
17:72934825 A G 0.097434 -2.1026e-05
17:72934904 C T 0.186962 -5.0997e-06
17:72937605 A G 1.512348 3.4877e-05
17:72937851 A G 1.373184 -2.2582e-06
17:72938100 C T 1.702329 9.4820e-06
17:72939446 T C 1.137305 8.6847e-06
17:72940147 G A 0.051617 4.7182e-05
17:72941011 C T 1.043302 1.4761e-05
17:72945194 T C 0.428913 -5.5295e-04
17:72948369 G A 1.913144 2.6636e-05
17:72950826 T C 1.887720 8.4656e-06
17:72955310 A T 0.316545 -1.8786e-05
17:72956801 T G 0.592759 -3.8803e-05
17:72958573 C T 0.054363 1.6840e-04
17:72973962 A G 0.124316 -8.6680e-05
17:72981775 A G 1.893358 -3.6585e-05
17:72986225 T C 0.079683 -2.8729e-05
17:72990281 A G 0.045450 2.3327e-05
17:72992983 C T 0.039624 3.3729e-05
17:72993499 T C 0.093698 -1.3396e-05
17:73000061 G A 0.779234 2.1824e-05
17:73002982 T C 0.064844 -1.4912e-05
17:73003192 G A 0.041380 -6.3574e-05
17:73009427 A G 0.076476 3.8792e-05
17:73016489 T C 0.073338 6.7677e-05
17:73026463 A G 0.079329 2.9098e-05
17:73026599 T G 0.045908 1.5565e-05
17:73028752 G A 0.666509 1.0616e-05
17:73039818 T C 0.136692 1.4114e-04
17:73041055 C A 0.165550 -4.3271e-05
17:73045666 C T 0.089940 1.7901e-05
17:73053464 T C 0.089356 2.0161e-05
17:73060073 C T 0.149288 -2.6740e-05
17:73064951 A G 0.648135 -2.3648e-05
17:73065094 A G 0.106834 -1.0619e-04
17:73070788 C T 1.262757 -8.8123e-07
17:73071819 T C 0.032483 5.9535e-05
17:73078187 T C 1.650851 1.1899e-05
17:73080402 A G 0.725503 -1.0611e-05
17:73086384 T C 0.641030 -3.6330e-06
17:73086991 C A 0.062127 5.1640e-05
17:73088215 G A 1.553923 1.2064e-06
17:73093726 A G 1.486249 -2.0839e-05
17:73094984 A G 0.713627 -1.3340e-05
17:73098229 A G 0.051237 6.7672e-05
17:73101617 A G 0.038783 -1.6781e-06
17:73102269 C G 1.462400 1.3174e-06
17:73102532 T C 0.113407 1.7531e-05
17:73104924 A G 0.068011 7.7730e-05
17:73114675 A G 0.043558 -4.2910e-06
17:73125774 T C 0.107915 -3.9338e-05
17:73125809 A G 0.044610 7.8294e-05
17:73128586 C T 1.307249 -2.5374e-05
17:73142764 A G 0.060920 5.5078e-05
17:73148318 T C 0.068907 3.4286e-05
17:73148350 C T 0.129382 -2.9851e-05
17:73153365 G A 0.116574 9.8666e-05
17:73159833 G A 0.103757 7.6627e-06
17:73163739 G T 0.021837 -9.9841e-06
17:73167678 T C 0.058018 -8.6908e-05
17:73176481 G C 0.558607 7.3889e-06
17:73197028 T C 0.110274 -5.8707e-05
17:73215140 A G 0.069923 4.0787e-05
17:73215991 C T 0.070436 -1.3105e-04
17:73217829 A G 0.032711 -4.1563e-06
17:73220999 T C 1.567302 3.2510e-05
17:73222865 A G 1.563424 3.8726e-05
17:73224639 C G 1.659874 9.8987e-05
17:73228385 C G 0.116880 -8.5504e-06
17:73233599 C G 0.093776 -4.7599e-05
17:73235478 G C 0.040793 -1.5627e-05
17:73238508 C T 0.025427 -4.2292e-06
17:73256979 G A 1.843824 1.4289e-04
17:73257986 T C 1.663886 1.1029e-04
17:73259083 T C 1.406193 9.8070e-05
17:73274558 A G 0.152096 -2.9195e-05
17:73283688 G A 0.053217 -4.1879e-05
17:73290581 A C 0.272393 1.3079e-04
17:73290595 T C 0.056843 1.1690e-05
17:73303217 A G 0.386332 1.4679e-05
17:73313326 A G 1.680654 1.2344e-04
17:73316880 G C 0.129863 1.2682e-04
17:73323876 G C 1.547902 5.2032e-05
17:73328989 A G 0.221370 5.9251e-06
17:73338557 T C 0.129892 1.0746e-04
17:73339903 A G 1.575981 8.5526e-05
17:73357407 T C 0.141226 -4.0923e-05
17:73357586 A G 1.703666 1.4309e-04
17:73361881 C A 0.102355 8.6416e-06
17:73362327 A G 0.063416 -9.3376e-08
17:73367552 G C 0.081001 1.0748e-07
17:73388770 G A 1.675571 7.4722e-05
17:73389145 A G 0.120073 1.9120e-04
17:73389216 A G 0.062533 3.1275e-05
17:73394716 C T 0.060202 8.0918e-06
17:73402526 G A 0.082569 -2.4655e-05
17:73402733 A G 0.038073 -2.0395e-05
17:73425804 T C 0.077408 -5.7311e-06
17:73425899 T C 1.394151 1.5692e-05
17:73436994 C T 1.810636 -1.3112e-04
17:73441060 A G 1.621630 -3.2140e-05
17:73444647 T C 1.622149 -2.7346e-05
17:73464718 A G 1.424385 2.2217e-05
17:73474869 T C 0.038138 2.9564e-05
17:73479884 C A 0.107477 -4.9974e-05
17:73482937 T C 0.048167 -4.0754e-05
17:73483314 C A 1.808062 -9.5034e-05
17:73493874 C G 0.465957 -3.4251e-06
17:73498652 A G 0.078567 -6.8486e-05
17:73502118 A G 1.604586 1.2725e-05
17:73502636 C T 0.062753 -1.7294e-06
17:73504911 C T 1.606258 3.7055e-06
17:73504976 G C 0.047407 -6.7353e-05
17:73505998 A G 0.058612 2.4128e-05
17:73513382 C G 0.059709 -8.1136e-05
17:73513677 C A 0.131618 2.9036e-05
17:73514014 G A 0.262380 -9.1506e-05
17:73515465 A G 0.135582 1.8782e-05
17:73517536 A G 0.116594 1.0939e-05
17:73518203 C G 1.423577 4.9105e-07
17:73518328 C A 0.203022 -1.2273e-04
17:73519413 T C 1.424661 2.5196e-06
17:73520359 G C 0.130515 3.0741e-05
17:73520380 T C 0.032993 2.7095e-05
17:73532213 A G 0.077304 -6.7503e-05
17:73534381 A G 0.023665 -6.3290e-06
17:73537593 T C 0.240280 -1.4103e-05
17:73541775 G A 1.735017 -3.8550e-05
17:73544939 G A 0.986251 -1.4692e-05
17:73546143 A G 0.074198 -2.8340e-06
17:73547775 T C 0.095224 -1.4567e-05
17:73547835 C T 0.077856 -1.1569e-05
17:73552185 A G 1.104487 -4.3582e-06
17:73554284 T C 0.027430 1.6753e-05
17:73562251 C G 0.054921 1.4440e-06
17:73562627 T C 0.043983 -4.4523e-05
17:73565171 C T 0.750814 -3.4504e-05
17:73568055 T C 0.532466 8.9501e-06
17:73569666 T C 0.026622 -2.8007e-05
17:73569927 T G 0.748581 -3.9730e-05
17:73570695 A G 0.037842 1.0148e-04
17:73570718 G C 0.580581 -2.2556e-06
17:73572798 A G 0.108561 -4.8832e-05
17:73573033 T G 0.056148 -9.2544e-06
17:73580825 G C 0.116432 -9.6395e-06
17:73581599 G A 0.216816 -3.7925e-05
17:73582777 T C 0.070890 1.2606e-05
17:73584665 G C 0.144851 -1.8168e-05
17:73586325 A G 0.115607 -1.6381e-06
17:73586413 T C 0.097980 -2.7855e-04
17:73587414 T C 0.142631 -1.8842e-05
17:73590888 G T 0.087882 1.2000e-05
17:73593278 A G 0.620744 5.0703e-07
17:73593507 T C 0.156883 4.4458e-06
17:73593574 T C 1.403697 -4.8685e-05
17:73597544 G A 0.624989 6.4367e-06
17:73598104 A G 0.117155 -1.4843e-05
17:73600021 T C 0.167912 -1.3326e-05
17:73600215 C T 0.179613 -9.0378e-06
17:73602081 A G 1.006767 3.6246e-05
17:73603017 A G 0.399503 6.8185e-05
17:73606275 C T 0.050400 -1.4633e-05
17:73613975 A G 0.660916 1.5048e-05
17:73615851 A G 0.063068 -3.8763e-05
17:73616088 C T 0.749434 1.1101e-05
17:73617209 T C 0.042633 -4.9976e-05
17:73618371 C T 0.181785 3.9439e-06
17:73625852 T C 0.028008 1.9999e-05
17:73626489 T C 0.034123 2.4034e-05
17:73627539 C T 0.459439 -2.0576e-05
17:73630200 A G 0.065012 -3.6804e-05
17:73632030 A C 0.678596 7.0749e-07
17:73632314 G T 0.067937 3.4996e-05
17:73634079 T C 0.080472 -1.6383e-05
17:73645561 A T 0.026576 -1.2973e-06
17:73647138 T C 0.679482 -5.5482e-06
17:73647366 T C 0.087898 -2.4104e-05
17:73647429 T C 0.085496 3.8338e-05
17:73659859 A G 0.164293 -7.6252e-05
17:73663077 C T 0.068777 5.9057e-05
17:73667625 T C 0.047901 5.3415e-05
17:73673881 T C 0.040585 -9.6522e-05
17:73680426 A G 0.035518 1.0601e-05
17:73685046 T C 0.060459 -3.4288e-05
17:73704333 T C 1.211607 -7.0301e-06
17:73721156 A G 0.351249 -1.9138e-05
17:73729660 A G 0.031620 -8.7532e-05
17:73733118 T C 0.026670 6.1071e-06
17:73734811 G A 1.587825 -1.0045e-05
17:73737447 A G 0.025106 -4.7143e-06
17:73739121 G A 0.217397 -1.8762e-06
17:73746370 C T 1.111459 2.2223e-05
17:73746427 G A 1.747812 -6.1843e-05
17:73747128 A G 0.072932 1.2485e-04
17:73747520 A G 0.072036 -1.8988e-04
17:73748108 T C 0.904335 -3.2789e-05
17:73750859 G C 0.994125 -2.2102e-05
17:73760820 A G 0.279673 2.0854e-05
17:73773000 T C 1.053649 1.5832e-06
17:73780135 C G 0.284584 3.6574e-06
17:73791815 T C 0.034019 -1.6462e-04
17:73792372 T G 1.297558 4.7684e-05
17:73793892 G C 0.031705 1.7976e-05
17:73794047 G T 0.264970 3.3041e-05
17:73796845 T C 0.086327 -7.6660e-05
17:73799519 T C 0.041653 -1.3948e-04
17:73805312 T G 0.034006 -7.0708e-05
17:73805613 C T 0.045077 -1.4170e-04
17:73810305 G A 1.915601 1.4426e-05
17:73814232 T C 0.069173 -3.7187e-05
17:73816446 G A 0.303666 6.0099e-05
17:73818872 A G 0.377715 2.0632e-04
17:73827205 C T 0.624541 -8.8634e-05
17:73830996 T C 0.469154 -2.7695e-03
17:73839326 T C 0.021415 -1.3724e-04
17:73840243 A G 0.488252 -1.4376e-04
17:73847798 A G 0.025109 1.3768e-05
17:73851453 C T 0.032091 3.2104e-05
17:73856318 T C 0.037998 -1.0017e-04
17:73860303 C T 0.414992 -1.2274e-05
17:73872948 G A 0.587491 -3.0762e-05
17:73873394 G A 0.295678 -2.3222e-05
17:73886888 G A 0.672270 -2.6846e-05
17:73888273 T C 0.207131 -6.2550e-05
17:73888354 A G 0.367786 2.2433e-05
17:73888427 C A 0.579169 -1.1875e-05
17:73890024 G A 1.928954 -5.4512e-05
17:73890363 A G 0.289950 -1.0620e-05
17:73894963 G C 0.038053 1.7972e-05
17:73897668 A G 0.028533 6.0181e-06
17:73898188 A G 0.038151 2.1544e-05
17:73899533 C T 0.067456 -1.0583e-05
17:73900688 C T 0.664782 -1.5844e-05
17:73915803 A G 0.066275 -1.3048e-04
17:73919538 A G 0.133193 6.3828e-05
17:73926121 A C 0.453367 -3.3324e-05
17:73926266 A C 0.131833 5.4164e-05
17:73927400 A G 0.163450 5.9669e-05
17:73929410 G C 0.048547 -7.5677e-06
17:73934235 T C 0.093293 -5.0240e-05
17:73936653 C G 0.544696 -6.3327e-05
17:73949540 C G 1.318197 1.8794e-05
17:73955803 C T 0.071861 1.8374e-06
17:73956737 A C 0.265191 2.0716e-05
17:73959466 T C 0.158471 1.0533e-04
17:73969835 T C 0.104750 -7.2689e-05
17:73970076 T C 0.082010 -6.2894e-05
17:73971899 G T 0.407277 1.5670e-05
17:73980275 T C 0.050157 6.3853e-05
17:73980323 G A 0.025976 3.0502e-06
17:73987373 C T 0.746474 2.0333e-05
17:73987590 T G 0.054639 5.9760e-05
17:73989765 G T 0.434463 5.6992e-05
17:73993546 T C 1.487522 1.5303e-05
17:73997639 A C 0.061812 -2.4731e-05
17:74003846 A G 0.103092 -2.8475e-05
17:74006655 A G 0.069482 -5.4275e-05
17:74014634 T G 0.057012 -2.5760e-05
17:74014668 C T 1.306457 1.8861e-05
17:74018597 C T 0.057985 8.5090e-05
17:74021304 G A 1.422353 9.6772e-06
17:74026157 A G 0.054058 9.9140e-05
17:74035444 A G 0.087246 -2.9779e-04
17:74036912 G A 0.760850 -1.1560e-05
17:74037715 G A 0.738042 -1.6608e-05
17:74037772 C T 1.891686 -4.9239e-05
17:74040293 T G 0.552206 -3.6710e-05
17:74040482 G A 0.125822 -2.8437e-05
17:74045192 A G 0.084308 1.2331e-04
17:74056413 T C 0.767143 -7.4632e-06
17:74061579 C T 0.025080 -2.8378e-05
17:74067099 T C 0.747127 -1.7119e-05
17:74069865 C G 0.338538 -1.4372e-06
17:74076415 A G 1.246353 2.2970e-05
17:74077797 T C 0.332677 -2.8278e-06
17:74078113 A G 0.034132 -1.4598e-05
17:74083948 A C 0.766699 -5.0941e-05
17:74090700 A G 0.892627 -1.8816e-05
17:74092041 A C 0.044525 -9.7741e-06
17:74098875 T G 0.479998 -2.4933e-05
17:74115882 T C 1.596550 1.1747e-04
17:74119090 G T 1.587900 1.6373e-04
17:74124405 C A 0.036473 2.1489e-07
17:74127040 G A 0.624538 2.2028e-05
17:74127410 C T 1.647433 -8.1082e-05
17:74137633 A G 0.061939 6.9980e-05
17:74140845 T G 0.030030 5.0412e-05
17:74142222 A C 0.217952 8.8400e-05
17:74146733 G A 0.533365 3.0990e-05
17:74148736 A G 0.055814 -6.0905e-06
17:74152366 G A 0.756481 1.5895e-05
17:74154496 A G 0.028222 3.0553e-05
17:74158736 A G 0.259936 -1.1345e-04
17:74158801 T C 0.071822 9.0440e-05
17:74162517 T C 0.034450 -7.8057e-06
17:74162548 T C 0.117467 -6.5299e-05
17:74174921 C T 0.034710 -8.8496e-05
17:74175017 A G 0.140768 5.6434e-06
17:74175104 A G 0.063432 2.9951e-05
17:74181462 A G 0.364949 -1.0575e-05
17:74191629 G A 0.110622 -1.3799e-05
17:74194359 T C 0.813116 1.5529e-06
17:74196985 G C 0.054957 2.6180e-05
17:74206340 C T 0.762830 -9.1205e-05
17:74211052 T C 0.723397 -8.8439e-05
17:74218606 C T 0.135348 -5.6619e-06
17:74237325 A C 0.738759 -6.1196e-05
17:74240313 C T 0.159461 7.2586e-05
17:74241232 A C 0.987533 -5.0885e-05
17:74267283 A G 0.104228 9.7002e-05
17:74267749 C T 0.831354 -5.1783e-05
17:74267878 T C 0.037092 2.2528e-05
17:74274909 A G 0.036034 6.6395e-05
17:74277339 G A 0.182710 -2.8985e-04
17:74279445 C T 0.917990 -1.5710e-04
17:74287087 A G 0.068196 8.7947e-05
17:74287204 G C 0.570710 -1.8832e-04
17:74287594 A G 0.554744 -1.5235e-04
17:74289648 A G 0.063416 1.5353e-04
17:74289705 G A 0.572083 -1.7549e-04
17:74290008 T G 0.070397 8.2221e-05
17:74299348 C T 0.053032 5.4649e-06
17:74300291 G A 0.052698 4.8856e-06
17:74300497 A G 0.052117 -1.1728e-06
17:74309474 G A 0.597442 -1.4743e-05
17:74313086 T C 0.241497 1.9865e-05
17:74319940 A C 0.047628 -5.1615e-05
17:74322721 A G 0.409192 4.3938e-05
17:74322725 T C 1.954751 1.2242e-05
17:74326266 C T 0.042179 2.9021e-05
17:74327442 T C 0.047239 3.6767e-05
17:74330638 C T 1.626394 -2.9188e-06
17:74331801 C T 0.031805 -6.9458e-05
17:74336545 C T 0.504935 8.1776e-05
17:74338105 C T 0.317529 4.5857e-05
17:74358543 G A 0.365621 2.5785e-05
17:74361341 C T 0.201120 3.8499e-05
17:74361628 A G 0.032889 1.2060e-05
17:74373075 T C 0.204589 -2.4002e-06
17:74375743 G C 0.563920 4.6294e-05
17:74381555 A G 0.937282 -1.4096e-05
17:74383475 C T 0.317240 2.4341e-05
17:74384072 G A 0.067077 -6.0073e-05
17:74387455 T C 0.025109 2.5536e-05
17:74392249 A G 0.031873 9.9666e-06
17:74423167 A C 1.213119 1.6335e-05
17:74423288 T C 0.077414 -7.7253e-06
17:74424293 A G 0.074831 5.8368e-05
17:74434003 T C 0.934309 -7.8060e-06
17:74434817 G A 0.466327 1.6112e-05
17:74442413 C T 1.318145 -1.1260e-05
17:74444362 A G 0.276937 6.4829e-05
17:74445051 G A 0.403629 2.6353e-05
17:74446679 G A 0.042876 -2.4072e-05
17:74454212 C A 1.746692 1.5567e-05
17:74460684 G A 0.025495 -3.5516e-05
17:74462975 T C 0.087226 1.2421e-05
17:74467204 T C 0.113770 -7.0903e-05
17:74468552 G A 1.967195 -5.8218e-05
17:74469779 C T 0.051718 -2.2499e-05
17:74472998 A G 0.031474 8.3575e-05
17:74474733 T C 0.054519 -1.6602e-05
17:74476759 G T 1.715711 -9.3278e-05
17:74479814 T C 0.665142 2.3555e-05
17:74480715 C T 1.333254 -2.3651e-05
17:74485304 G T 1.004346 -3.4013e-05
17:74486979 T C 0.027358 8.0194e-05
17:74487615 A G 0.301644 9.7864e-06
17:74487710 A G 0.104409 1.9177e-05
17:74487735 C T 1.197335 7.4540e-05
17:74488518 G A 0.114874 -2.9529e-05
17:74491371 T C 0.073526 1.0649e-05
17:74491879 C A 0.032435 1.3818e-04
17:74493752 C T 1.428468 -1.8691e-04
17:74494492 G A 0.983239 -4.8019e-05
17:74498068 C A 1.965076 -8.6603e-05
17:74499400 A G 0.325932 1.2542e-04
17:74503820 T C 0.408355 1.0344e-04
17:74507195 A G 0.410273 -1.2885e-06
17:74507324 T C 0.032948 1.1050e-04
17:74512684 T C 0.145254 -2.2887e-05
17:74515711 A G 0.191165 -2.4819e-05
17:74517302 T C 1.090102 4.7146e-05
17:74517409 T C 0.208075 4.8882e-05
17:74519374 A G 0.100972 1.9422e-05
17:74521023 C T 0.057648 5.6619e-05
17:74529394 T C 0.363190 2.5319e-05
17:74537574 A G 1.535507 1.6544e-04
17:74543103 T C 0.054230 7.1497e-07
17:74546873 G A 0.072523 -9.2621e-05
17:74548115 T C 0.425775 2.4060e-05
17:74555106 C T 0.400088 3.2482e-05
17:74555223 T C 0.020322 -5.6519e-05
17:74555748 A G 0.389451 -8.9154e-05
17:74557976 A G 0.774518 -5.8262e-05
17:74560818 G A 0.041299 -4.2473e-05
17:74560871 G A 0.066454 -8.1627e-06
17:74560888 A C 0.246596 1.2215e-05
17:74562570 T C 0.547779 3.3574e-05
17:74563175 G A 1.085233 -4.3394e-05
17:74570559 T C 0.077272 2.2459e-05
17:74572372 C T 0.256002 1.8769e-06
17:74578740 G T 1.561174 -4.8976e-07
17:74583226 T G 1.518113 -9.0912e-07
17:74584248 G A 0.145981 -4.3279e-05
17:74584756 A C 0.024853 2.6330e-05
17:74585815 C T 0.196871 -4.6287e-05
17:74588633 T G 1.972557 -4.2769e-05
17:74590174 G A 0.054658 2.6957e-05
17:74591725 A T 0.376160 4.9513e-05
17:74594504 T C 0.741895 -8.2542e-06
17:74595940 T C 0.097791 3.0910e-05
17:74601574 G T 0.065373 -2.2580e-05
17:74601696 T C 0.838758 5.5277e-07
17:74601939 T G 0.360129 4.9921e-05
17:74607747 G A 0.237625 -2.7176e-05
17:74612280 T C 1.919268 -3.9442e-05
17:74612692 A G 0.121868 4.7805e-05
17:74615229 T C 1.087467 -6.5613e-06
17:74621737 A G 0.030822 1.6080e-06
17:74622774 C T 0.032058 7.5222e-06
17:74625686 G A 0.179383 9.2421e-05
17:74626536 A G 0.083159 -1.5330e-05
17:74629898 G C 0.138879 8.3432e-05
17:74635114 C T 0.432532 9.2377e-06
17:74640113 G T 0.031821 2.8550e-05
17:74650608 C T 0.687538 -1.4493e-04
17:74650758 A G 0.068093 -1.4813e-04
17:74653694 G A 0.037284 -2.8930e-05
17:74663589 C G 0.048579 6.6711e-05
17:74671266 G A 0.074065 -1.8661e-05
17:74678237 T C 0.041617 1.2298e-05
17:74679830 A G 0.025859 -3.8517e-05
17:74684159 A G 0.026170 -1.0601e-04
17:74684452 A G 0.769246 -2.3732e-05
17:74687777 T G 0.878567 9.1527e-05
17:74691636 A G 1.664717 3.8791e-05
17:74696760 C T 1.852815 4.8529e-04
17:74702826 C A 0.085990 3.8292e-05
17:74703971 C T 0.777043 7.0477e-05
17:74705183 G A 0.148613 -5.4479e-04
17:74705781 T C 0.029828 3.1273e-05
17:74706224 C T 1.850001 4.7284e-04
17:74710572 C T 0.940671 5.2468e-05
17:74712886 A G 0.188513 -3.3698e-04
17:74718155 T C 0.634635 -1.3771e-04
17:74748329 C T 0.126467 -9.9279e-05
17:74754818 T C 1.897424 3.2131e-05
17:74762778 C T 0.096701 4.0319e-05
17:74774825 T C 1.806423 -1.2542e-04
17:74781168 G A 0.462033 1.0977e-05
17:74781392 A G 0.053915 -2.2469e-06
17:74792481 T G 0.071718 3.2838e-05
17:74794368 G A 1.524426 -3.1649e-05
17:74796420 C T 0.097947 4.4167e-05
17:74800797 C A 0.059297 4.2757e-05
17:74806163 A G 1.892932 -4.4238e-05
17:74806624 T G 0.171788 5.1163e-06
17:74813147 C T 1.720495 -2.7295e-05
17:74825907 T C 0.555812 -8.0957e-06
17:74828485 T C 0.094740 1.9980e-05
17:74836157 G A 0.784589 3.4152e-06
17:74840574 G A 0.159405 -3.8187e-05
17:74852428 T C 0.034463 -1.3294e-04
17:74855506 T C 0.336065 4.5518e-05
17:74857363 G A 0.833266 -1.1439e-06
17:74859666 G A 0.521758 2.5022e-05
17:74867334 T C 0.045859 -1.1483e-04
17:74870797 C A 0.480501 -9.1350e-06
17:74875642 T C 0.110099 8.9548e-05
17:74878259 A G 0.257356 -4.3962e-05
17:74885079 A G 0.051890 1.9337e-06
17:74885948 T C 0.097402 6.2074e-06
17:74886137 G C 0.155858 4.6408e-05
17:74889969 A G 0.150311 -1.6469e-04
17:74893586 A G 0.632617 -1.2544e-05
17:74895216 T C 0.145150 4.5629e-05
17:74895786 C A 0.687226 3.6741e-05
17:74903777 C T 0.162739 -2.5836e-04
17:74906934 T C 0.057846 3.9631e-06
17:74909875 A G 0.046168 -8.0345e-06
17:74911199 C T 0.091387 6.6261e-05
17:74912398 A G 0.147786 -6.7500e-06
17:74912506 G A 0.395686 1.4100e-04
17:74912953 A G 0.267495 1.6020e-05
17:74913718 A G 0.275834 3.1166e-05
17:74916087 A C 0.429747 1.7415e-05
17:74916349 G C 0.496538 1.6961e-05
17:74916979 T C 0.073990 6.3084e-05
17:74918050 C T 1.255584 -4.5604e-06
17:74919832 C A 1.572541 -4.0898e-05
17:74921072 C G 0.469589 -8.7690e-06
17:74921129 T C 0.167520 -6.6312e-06
17:74922706 T C 0.332797 -1.0868e-05
17:74923959 A G 1.164566 3.3716e-05
17:74924297 A G 0.474032 2.0107e-05
17:74924327 C G 1.956121 6.5213e-05
17:74925333 G A 0.322050 -5.4528e-06
17:74925947 C T 0.510524 2.9415e-05
17:74926652 T C 0.123141 1.8334e-05
17:74927778 G C 0.769175 1.8832e-05
17:74928758 T C 0.329908 -2.7479e-05
17:74929810 C T 0.824223 -1.3548e-05
17:74933844 G A 0.252296 -5.8388e-06
17:74936576 A G 0.505435 -1.8387e-05
17:74937020 C A 0.149727 1.8635e-05
17:74940103 G A 1.163469 -1.8605e-05
17:74942478 T C 0.802678 -4.4333e-05
17:74942611 T G 0.107243 -5.3759e-05
17:74945843 C T 1.746702 5.0193e-05
17:74948200 T G 0.125341 2.5854e-05
17:74948434 G A 0.286571 1.8762e-05
17:74948605 T C 0.049800 1.6725e-04
17:74951013 G T 0.393732 3.1777e-05
17:74953218 T C 1.336601 1.2854e-05
17:74956874 G T 0.909031 1.9324e-05
17:74958222 C T 0.186446 -1.1871e-05
17:74959884 T C 0.053214 3.9814e-05
17:74963735 A G 0.063542 3.3770e-06
17:74964260 T C 0.775138 3.9543e-06
17:74964335 T C 0.092695 2.2594e-06
17:74964699 A G 0.047992 -7.0474e-06
17:74969428 C T 0.959665 -1.6649e-06
17:74972170 G A 0.117831 -3.1591e-05
17:74972514 G A 0.115221 1.0600e-04
17:74972519 A C 0.118437 5.9250e-06
17:74972715 T C 0.319784 1.4743e-05
17:74976300 A G 0.593885 -2.6077e-05
17:74978662 C T 0.029173 -6.3443e-05
17:74979685 A C 1.053120 -5.4575e-05
17:74980128 T C 0.090138 2.3803e-04
17:74985472 C T 0.466395 -2.6926e-05
17:74988802 G A 0.270027 8.6331e-06
17:74991803 A G 0.058365 -3.8091e-05
17:74992613 C T 0.584735 2.7380e-05
17:74993104 A G 0.814736 -3.1429e-05
17:74993606 C T 1.872276 -7.1466e-05
17:74997897 G A 1.895893 -5.9994e-05
17:75004090 A C 0.082244 -1.3274e-04
17:75004213 T A 0.145283 -3.6682e-05
17:75010552 T G 0.269310 -2.4923e-05
17:75011723 A G 0.297567 2.9998e-05
17:75013076 G A 0.388494 -1.4701e-05
17:75013146 G T 0.252893 -6.5921e-07
17:75019311 C T 1.142057 -1.2339e-04
17:75020564 C T 0.127402 -1.6590e-04
17:75020685 T C 0.025135 -3.3512e-05
17:75022955 T C 0.202662 -1.9383e-05
17:75026290 G A 0.378088 -2.1383e-05
17:75028036 G T 0.027621 -8.5162e-05
17:75029002 C T 0.652464 -7.0395e-06
17:75029919 A G 0.059628 -1.0286e-04
17:75031164 C T 0.249926 7.1424e-05
17:75033374 T C 0.103559 1.0495e-04
17:75033715 A G 0.042510 -6.4165e-05
17:75034004 G A 1.440010 -4.6605e-05
17:75035332 C T 0.024567 -7.6356e-05
17:75035651 T C 0.199727 -4.3074e-05
17:75040201 C T 0.877882 -2.9864e-05
17:75042286 C T 0.276233 -2.7265e-05
17:75045920 A G 0.025219 -1.0545e-04
17:75049105 T C 0.407900 -3.3486e-05
17:75049491 T C 0.021789 3.0609e-05
17:75049765 A G 0.654649 -3.9449e-06
17:75057060 A G 0.024126 -1.4306e-05
17:75057208 G A 0.305545 5.9296e-05
17:75060895 C G 0.114108 -1.4522e-04
17:75064137 A C 0.377027 3.6571e-05
17:75067886 T C 1.702790 -5.5956e-05
17:75069026 G T 0.305198 -5.0384e-05
17:75072907 T C 0.082303 -1.2498e-04
17:75075459 A G 0.698879 4.6614e-06
17:75077220 T C 0.398244 -1.0125e-04
17:75094003 T C 0.129911 -4.1814e-05
17:75094205 G A 0.123988 -5.5942e-05
17:75094865 G C 1.738068 -3.0990e-05
17:75094971 C T 0.900411 -4.6955e-05
17:75095242 A G 0.766624 5.8955e-05
17:75096857 T C 1.610649 -3.7390e-05
17:75096887 A G 0.646502 5.4663e-05
17:75096934 A G 0.027660 -6.2709e-05
17:75101420 G A 0.373031 -2.6932e-04
17:75104526 G T 0.111005 2.5800e-05
17:75105832 T C 0.047245 -3.3591e-04
17:75112431 G A 0.180581 2.8760e-05
17:75127012 C A 0.309424 3.1509e-05
17:75130076 A G 0.759139 -2.0713e-04
17:75138378 T C 0.039332 -3.5487e-05
17:75148813 G A 0.112903 1.0591e-04
17:75151028 A G 0.032097 2.0269e-04
17:75151717 T G 1.352502 7.7657e-07
17:75157866 A T 0.144838 5.0605e-04
17:75160110 G T 0.071618 -1.0649e-05
17:75161076 T C 0.126516 3.9122e-06
17:75162047 T G 0.089385 -3.8028e-05
17:75163967 G T 0.087837 1.2721e-05
17:75164886 G A 1.209189 1.0495e-05
17:75166729 T C 0.049394 -1.0401e-05
17:75171178 G A 0.040315 1.5412e-05
17:75176842 T C 0.094091 5.4127e-05
17:75181529 A G 0.081796 -1.2394e-05
17:75187437 C T 0.091514 -3.3800e-05
17:75192907 A G 0.292666 3.9789e-06
17:75198223 C T 0.049047 -1.9531e-05
17:75201017 T C 0.022097 -5.2396e-05
17:75203092 T C 0.487788 -8.0003e-06
17:75207853 C A 0.433493 -5.6051e-05
17:75211543 A C 0.039640 1.3312e-06
17:75218568 G T 0.187588 -1.1227e-05
17:75222048 G A 1.356744 -3.7570e-05
17:75225862 C T 0.088479 -1.9346e-05
17:75230905 A G 0.811445 -1.4320e-05
17:75235813 T C 0.045262 -9.5019e-06
17:75238795 A G 0.095367 4.4631e-05
17:75238874 C T 0.074149 -2.9869e-05
17:75240472 C T 0.348058 1.4348e-04
17:75240735 T G 1.553673 -5.2873e-05
17:75241425 C T 1.902352 6.2998e-05
17:75244034 T C 0.080839 6.8439e-05
17:75245309 A G 1.493429 -1.4647e-05
17:75245445 C G 0.672721 -3.1056e-05
17:75246854 T C 0.062744 -3.4906e-05
17:75247279 A G 0.903708 -3.8307e-05
17:75247957 T C 0.716484 -1.8632e-04
17:75248665 C T 1.534114 2.8449e-05
17:75248815 C T 0.340749 -1.6974e-05
17:75250289 T C 1.794349 4.9963e-05
17:75252775 A G 1.326338 2.1744e-05
17:75253724 G A 0.794346 6.4204e-05
17:75270707 A G 0.112751 -1.3326e-05
17:75271787 G A 0.680131 -4.3498e-05
17:75276593 T C 0.067690 -1.0227e-04
17:75278523 G A 0.538454 -3.0553e-05
17:75279309 G A 0.303348 -4.0028e-05
17:75283283 C T 1.802584 6.2142e-05
17:75283541 A G 1.068560 6.3165e-05
17:75290994 G A 0.100294 -3.5180e-05
17:75293941 C T 0.106691 -2.0361e-05
17:75297791 A G 0.044009 1.0839e-05
17:75305063 A G 0.044567 1.4892e-05
17:75306464 G C 0.348584 2.4340e-05
17:75306521 A G 1.336808 1.1348e-04
17:75306731 G A 0.197945 -1.9624e-04
17:75306821 T G 1.717282 2.5296e-05
17:75306867 C T 0.363622 -3.6155e-04
17:75308448 A G 0.144076 4.5786e-05
17:75309761 G A 0.945082 4.2653e-04
17:75312137 A G 0.561379 -4.7900e-05
17:75319639 T C 0.174810 -9.9385e-05
17:75319681 T G 0.182551 -1.9382e-04
17:75321964 G T 1.526652 -2.2861e-05
17:75323752 C A 0.095951 9.2655e-06
17:75326517 C A 0.944021 2.0384e-05
17:75337029 G A 0.443831 -3.9297e-05
17:75338410 T C 1.455103 -1.9335e-05
17:75338489 C A 0.944884 3.1957e-05
17:75339256 A G 0.029260 -1.0450e-05
17:75346931 T C 0.631643 2.6028e-05
17:75348171 G A 0.435414 4.0745e-05
17:75349525 T C 0.064136 2.3090e-05
17:75355186 A G 0.037109 6.4305e-05
17:75361083 C T 1.553161 -2.8779e-05
17:75365508 A G 0.611892 -1.7576e-04
17:75366870 A G 0.821370 -2.1634e-04
17:75367327 C A 1.180230 -2.9464e-05
17:75368651 T C 0.057881 1.2073e-04
17:75370364 T G 0.098337 7.1859e-05
17:75373362 A C 0.968234 -1.0265e-05
17:75380321 T C 0.034028 -2.9956e-05
17:75380789 A G 0.048235 -4.4685e-05
17:75385269 T C 1.390873 -5.0773e-05
17:75388782 T C 0.152446 -1.4784e-04
17:75389267 T C 0.430085 -6.1256e-05
17:75392110 A G 0.031305 -7.9578e-06
17:75396461 G A 0.335646 4.9557e-07
17:75398498 T C 0.224135 -3.8117e-05
17:75399206 C T 0.055580 1.0004e-04
17:75399676 T C 0.046288 5.7682e-06
17:75400143 G T 0.834892 1.6811e-06
17:75400309 G T 1.565569 4.7735e-05
17:75409159 A G 0.029689 -4.0238e-05
17:75413129 C T 0.823817 4.3848e-06
17:75415413 A G 0.076058 6.6963e-05
17:75416984 C A 0.107201 -3.0706e-05
17:75417278 T C 0.027641 8.3378e-05
17:75422077 G A 0.067278 -1.8093e-05
17:75422581 T C 0.100748 6.0698e-05
17:75422822 G A 0.057992 -2.7619e-05
17:75435506 A G 0.094721 5.5425e-05
17:75451945 T C 0.031685 -4.9065e-05
17:75452046 C A 0.040926 -3.8582e-05
17:75453903 T C 0.043594 3.9828e-06
17:75467825 A G 0.030672 -6.2195e-06
17:75470756 A G 0.154482 -2.4235e-05
17:75471247 A G 0.153683 3.1344e-06
17:75471289 T G 0.087119 -1.6053e-06
17:75476450 T C 0.174005 -2.3022e-05
17:75477669 G A 0.139071 1.2312e-04
17:75482696 G T 0.057404 -3.3768e-05
17:75485531 T C 0.056580 2.0783e-05
17:75487202 C G 0.933757 -7.2517e-05
17:75488398 A G 0.025755 -8.2559e-05
17:75488973 T C 0.895831 -6.1583e-05
17:75490748 T C 0.129314 -3.1744e-05
17:75490825 A G 0.046836 4.9112e-05
17:75491461 G C 0.047872 2.1211e-05
17:75492682 T C 0.042214 -3.8273e-06
17:75493685 G A 0.773573 1.1847e-04
17:75494705 G A 1.864876 1.5413e-05
17:75495397 C T 0.779863 4.9810e-05
17:75497873 A C 0.050082 1.3281e-04
17:75504717 G A 1.684990 1.5121e-05
17:75506497 A G 0.059206 4.9235e-06
17:75507924 C T 0.174063 3.2519e-05
17:75508139 A G 1.870248 -3.5032e-05
17:75516811 T C 1.616131 8.7175e-05
17:75520746 A G 0.829488 -2.0375e-06
17:75521095 C T 0.712076 7.2751e-05
17:75527000 C T 0.111018 -1.6617e-05
17:75528489 G A 0.933602 -2.4664e-06
17:75531830 A G 0.062292 2.6980e-04
17:75533476 G A 0.104409 6.8669e-05
17:75535097 T C 0.999591 1.6028e-05
17:75535526 A G 0.084471 1.7475e-05
17:75537040 C T 0.052529 3.5355e-06
17:75539771 C T 0.255239 -3.1137e-05
17:75539896 A G 0.081313 2.0597e-04
17:75540545 C T 0.534530 -8.8332e-05
17:75540647 G A 0.029611 6.9178e-06
17:75542035 G A 0.031873 -2.5826e-05
17:75543370 G T 0.313864 1.7717e-04
17:75543480 A G 0.071011 1.1650e-05
17:75544383 G A 0.642626 2.3048e-05
17:75544859 A C 0.306487 -1.5201e-05
17:75545112 A C 1.128155 2.4714e-05
17:75545730 T G 0.084526 5.1423e-05
17:75546801 A G 0.119872 -3.6703e-05
17:75551060 G A 0.701907 -1.3523e-05
17:75551516 C T 0.232724 4.9365e-05
17:75554967 G T 0.728392 -5.4641e-05
17:75555847 G A 0.999172 -1.5343e-04
17:75560570 A G 1.521333 -1.2972e-04
17:75563923 T C 0.096743 4.0214e-05
17:75566022 C T 0.287616 1.1219e-05
17:75567120 T G 0.058076 3.2934e-08
17:75569861 C T 0.099933 5.4628e-05
17:75571822 G T 1.027076 -1.1794e-06
17:75572789 G A 0.199935 5.6666e-05
17:75572929 C T 0.868479 -2.3790e-05
17:75573021 G A 1.227939 2.9743e-05
17:75577303 T C 1.943300 3.9853e-06
17:75577914 A C 0.117587 1.5488e-04
17:75579207 G A 1.708398 -1.4502e-05
17:75580396 A G 0.116360 -8.2500e-06
17:75588809 A G 0.111608 -4.4738e-05
17:75591393 A C 0.437229 -1.3528e-05
17:75591988 C G 0.772171 2.2953e-05
17:75593598 T C 0.360535 5.1167e-05
17:75595752 C T 0.708665 -1.5721e-05
17:75596858 A G 0.166848 -4.1082e-04
17:75597859 T C 0.370947 -3.9221e-05
17:75598146 G A 0.035463 1.9558e-04
17:75599545 C A 0.041383 9.8258e-05
17:75599604 T C 0.539577 2.7058e-05
17:75599972 C A 0.039144 -6.4939e-05
17:75600978 A C 0.160593 -3.7349e-05
17:75602327 A G 0.191246 -1.8495e-05
17:75602807 T C 0.118980 7.5878e-05
17:75605504 A G 0.067878 -1.5294e-04
17:75607066 G A 0.032821 2.1156e-05
17:75608770 A G 0.496694 4.1169e-05
17:75609013 C T 1.632808 -1.8003e-05
17:75609520 T C 0.118230 -1.1738e-05
17:75611616 T C 0.995816 -1.6348e-05
17:75611935 G A 0.034587 8.5225e-05
17:75613400 G A 1.406170 -5.4386e-05
17:75613414 T G 0.023308 -1.2780e-05
17:75613639 C T 0.060803 -1.1513e-04
17:75613738 T C 0.236774 -1.1144e-05
17:75614403 G T 0.385410 8.4586e-06
17:75614822 A G 0.046385 1.1567e-04
17:75615033 C T 0.047794 1.7049e-04
17:75615507 A G 0.747247 -3.0464e-05
17:75616931 C T 0.125429 3.2587e-05
17:75621569 T G 0.560713 4.9784e-05
17:75623026 A T 0.434778 -2.8557e-05
17:75623453 A G 0.068979 7.2959e-05
17:75626519 T C 0.189396 8.6734e-06
17:75631850 T C 1.518756 -1.1523e-05
17:75636860 T C 0.063899 -2.9529e-06
17:75637026 C T 0.837420 -2.1016e-06
17:75637908 A C 0.485448 -3.4085e-05
17:75641916 C T 0.098849 -1.7205e-06
17:75643736 C T 0.603505 -2.2784e-05
17:75649600 T G 0.700712 3.1963e-06
17:75651611 G C 0.064185 5.9589e-05
17:75658072 G T 0.528967 -1.8047e-05
17:75661063 G A 0.918541 7.1452e-06
17:75663401 A G 0.549951 3.6028e-05
17:75663501 G A 0.385845 1.4822e-05
17:75663538 A G 0.051338 -1.5021e-04
17:75664241 A G 0.052042 -1.9487e-05
17:75665055 A G 0.605047 -5.9654e-05
17:75668252 T G 1.770681 -7.5464e-06
17:75678549 G A 0.038147 -2.7983e-05
17:75679645 T C 0.049602 2.9586e-05
17:75682894 T C 0.515257 -2.2487e-05
17:75683458 G A 0.064798 -5.7524e-05
17:75684184 T C 0.045152 -1.5354e-04
17:75684348 A G 0.033032 -4.5036e-05
17:75686358 T C 0.175985 -2.6610e-05
17:75690320 T C 1.223684 1.3674e-05
17:75690519 A G 0.427667 -5.1466e-06
17:75691024 C T 0.543336 -3.4587e-05
17:75692094 A G 0.035872 2.5485e-05
17:75692904 A C 0.037443 -9.4530e-06
17:75693663 G A 0.078369 -5.6960e-05
17:75696443 C A 0.083182 -2.9926e-05
17:75701697 C T 0.112209 9.6425e-06
17:75705431 T C 0.696039 2.6674e-05
17:75705557 A G 0.144605 3.5465e-05
17:75709664 A G 0.032714 -4.9633e-05
17:75719065 T C 0.122079 -7.3895e-05
17:75719175 G T 0.042390 3.4472e-05
17:75730125 A G 0.035700 -4.2537e-05
17:75731072 T G 0.164501 -6.2975e-06
17:75734233 G A 0.226498 -2.7445e-05
17:75736155 A G 1.173310 1.3360e-05
17:75736938 G A 0.077580 -3.9968e-06
17:75745406 T C 0.085792 1.6011e-05
17:75746502 A G 0.049712 5.4401e-06
17:75750768 C T 0.594868 -4.6091e-06
17:75752335 T C 0.599432 2.2770e-05
17:75752852 G C 0.036651 -9.3616e-05
17:75759534 G A 1.298778 2.4119e-05
17:75761990 A G 0.299661 7.1254e-06
17:75766033 T C 0.196543 -2.4169e-05
17:75766826 T C 0.028718 1.0399e-05
17:75768225 A G 0.630890 3.8590e-04
17:75769411 G A 0.028527 -2.2505e-05
17:75773849 C G 0.833363 1.6157e-04
17:75774775 A G 0.592165 -1.3623e-05
17:75778883 A G 0.110985 -6.4268e-06
17:75780480 A G 0.035496 8.3890e-07
17:75786796 A G 0.243983 4.9131e-05
17:75790004 G A 0.778049 1.0054e-04
17:75793040 T C 0.057547 -3.7642e-05
17:75798962 T G 0.238086 -2.5589e-05
17:75802594 G A 0.178546 8.2218e-05
17:75805650 G A 0.960902 8.0202e-05
17:75807097 T C 0.484140 1.7488e-04
17:75814703 A G 0.055785 2.6190e-05
17:75815125 A G 1.843577 3.0334e-04
17:75815927 A G 0.044944 1.1433e-04
17:75818115 A G 0.038758 -7.0273e-05
17:75827863 T C 1.044632 -2.2990e-05
17:75828113 A G 0.124978 5.2078e-05
17:75831416 C T 0.040315 7.8603e-06
17:75834770 G A 0.730930 4.0721e-06
17:75837061 T C 0.020555 1.1312e-04
17:75839175 C T 0.029932 3.1805e-05
17:75843174 A G 0.087888 2.1725e-05
17:75844316 G A 0.244847 -1.6583e-04
17:75844858 A C 0.658242 -8.0639e-06
17:75847256 T C 0.290537 7.5105e-06
17:75847558 T C 0.727029 -1.5238e-05
17:75856929 A G 0.038108 3.2775e-05
17:75860654 C T 0.678112 6.6725e-05
17:75864088 A C 0.157977 3.1153e-05
17:75864484 T C 0.284510 6.7206e-05
17:75882283 G A 0.489810 2.8177e-05
17:75883806 T C 0.398864 4.4275e-05
17:75885170 T C 0.139587 1.3601e-05
17:75894686 G C 0.093718 -1.8678e-05
17:75898670 G A 0.136315 2.1359e-05
17:75901561 T G 0.552635 -5.3392e-05
17:75905857 A G 0.111423 9.9185e-06
17:75910649 T C 0.025690 -3.4203e-05
17:75914686 A C 0.139415 1.9873e-05
17:75921542 A C 0.070082 9.3389e-05
17:75925820 T C 0.302043 -7.5218e-05
17:75940108 G T 0.327633 3.6631e-06
17:75944650 A G 0.589552 -2.0473e-05
17:75949676 A G 0.027319 -3.0674e-05
17:75957817 C T 0.048102 6.4643e-05
17:75961996 T C 0.024505 -1.0473e-05
17:75970743 C T 0.033298 3.1872e-05
17:75986921 T C 0.134514 -2.9427e-05
17:75987791 G A 0.059018 1.0686e-05
17:75987985 A G 0.046064 -2.3866e-05
17:75996240 G T 0.067220 -2.9786e-05
17:75999635 G A 0.029098 2.0176e-05
17:76001777 A G 0.102537 -4.8208e-06
17:76004474 T C 0.029140 -2.1211e-05
17:76005463 A T 0.048923 9.9463e-06
17:76030028 A G 0.563534 -2.3888e-05
17:76046623 A G 0.044223 2.4591e-06
17:76047612 A G 0.195443 -4.4460e-05
17:76048727 A G 0.025057 -5.3201e-05
17:76049375 A G 0.041682 3.2674e-05
17:76059541 T C 0.029410 2.6273e-05
17:76060866 G C 0.219883 -2.3479e-05
17:76060954 C A 0.238985 -1.6615e-05
17:76077625 G A 0.121524 -2.1513e-05
17:76080432 G C 0.044298 -1.5861e-05
17:76080670 A G 0.396342 -2.2993e-05
17:76083588 C T 0.145238 1.5191e-05
17:76084084 G A 0.150441 -1.5834e-05
17:76085741 C T 1.897233 4.3115e-05
17:76091048 G C 0.092702 -2.8794e-06
17:76091734 C G 0.127240 1.8061e-06
17:76103663 T C 0.143433 -2.2891e-05
17:76111203 G C 0.140025 -3.1735e-05
17:76111251 G A 0.057408 4.3960e-05
17:76114854 G A 0.824135 -5.1531e-05
17:76117401 G A 1.126068 -2.3248e-05
17:76119095 A G 0.144965 -2.5929e-05
17:76119293 T C 0.155770 2.3251e-05
17:76121864 G A 0.437784 2.8159e-05
17:76123528 G A 0.140989 -1.2706e-05
17:76126094 C T 0.244840 -8.6469e-06
17:76129034 T C 0.119369 -2.8362e-05
17:76130264 A G 0.098509 -3.7453e-05
17:76130575 T A 0.949701 2.6673e-06
17:76130987 T G 0.065847 2.9827e-05
17:76133693 T C 0.259524 -1.7303e-04
17:76134407 A G 0.077460 1.1836e-04
17:76137477 G T 0.197618 -1.1233e-04
17:76138158 C G 0.114487 1.9654e-05
17:76138577 G A 1.063844 1.8457e-05
17:76138920 C T 0.024798 6.1762e-06
17:76140773 A G 0.631860 3.7568e-05
17:76141133 C T 1.167299 -6.6678e-06
17:76143434 A G 0.271595 -2.4458e-05
17:76151697 C T 0.398588 3.8838e-07
17:76153948 T C 0.725857 -4.9696e-06
17:76153978 T C 0.031870 -6.1690e-05
17:76157044 T C 0.020945 -8.5582e-05
17:76157266 C T 1.094591 5.4713e-06
17:76157271 A G 0.115042 8.0455e-05
17:76160881 A C 0.862990 5.0617e-06
17:76162134 T C 0.261533 2.0957e-05
17:76162135 T C 0.073461 6.8640e-05
17:76168857 T G 0.067132 -6.0153e-06
17:76168971 A G 0.558964 9.9547e-06
17:76170996 A G 0.029647 6.5282e-05
17:76171428 A G 0.034106 -3.3859e-05
17:76171962 T C 0.037099 1.0849e-05
17:76172691 T C 0.521969 2.7556e-05
17:76175824 A C 0.863643 3.7638e-05
17:76180084 T C 0.111248 3.3142e-05
17:76180396 T C 0.324994 9.6216e-06
17:76186886 T C 0.516445 4.0679e-05
17:76189051 C T 0.058450 -1.3435e-04
17:76195118 T G 0.085626 1.1512e-05
17:76195908 G A 0.110852 -2.3025e-05
17:76197046 G T 0.046129 -8.7903e-05
17:76198754 C T 1.206469 1.4297e-05
17:76200965 T C 0.187738 8.6431e-05
17:76208851 T C 1.364216 2.7932e-05
17:76218857 A G 0.733988 2.0294e-05
17:76219591 A G 1.880355 5.8722e-04
17:76219685 C G 0.023837 5.7238e-05
17:76221008 A C 0.566189 2.1946e-05
17:76222563 C T 1.301527 5.9227e-05
17:76228998 A G 0.168685 -5.5612e-06
17:76230159 T C 0.112423 -1.6035e-05
17:76230184 T C 0.206193 6.0663e-05
17:76230693 G T 0.264431 3.1119e-05
17:76232523 C T 1.378964 1.2391e-04
17:76235791 G A 0.051111 -3.9244e-05
17:76236477 C T 1.199701 -8.9696e-06
17:76236954 C A 1.820555 1.4670e-04
17:76237874 A G 0.252669 4.7011e-05
17:76237963 T C 0.108778 3.4207e-05
17:76237978 T G 0.172109 1.9502e-05
17:76238492 T C 0.289511 4.1802e-05
17:76243058 T C 0.743615 -1.2555e-05
17:76246146 T C 0.032522 -2.6773e-05
17:76246210 T G 0.080394 -2.8359e-05
17:76246294 T C 0.579315 7.2068e-05
17:76248130 C T 0.661134 4.5215e-05
17:76251243 C T 0.308856 2.2716e-05
17:76253657 A G 1.737954 6.1937e-05
17:76253996 A G 0.477463 -2.4795e-05
17:76257809 C T 0.090157 -4.9434e-05
17:76262742 G A 0.443853 -9.0055e-06
17:76263742 G A 0.068992 1.1303e-05
17:76263906 T C 0.859134 8.9553e-05
17:76264005 C T 0.049329 4.4813e-05
17:76264494 T C 1.415404 -7.0439e-06
17:76265005 G A 0.047372 6.1668e-05
17:76265804 T C 0.212723 4.5789e-06
17:76266808 G A 0.938934 7.9505e-05
17:76266817 A G 0.036008 -4.3954e-05
17:76267005 C T 0.300501 -2.1175e-05
17:76267843 A G 0.423564 2.1529e-04
17:76269051 C T 1.955653 1.7410e-04
17:76269932 G A 0.193388 -3.5467e-05
17:76274131 G A 0.868333 -2.8949e-06
17:76275715 A G 0.187712 1.3837e-05
17:76277651 C T 1.138860 5.1401e-06
17:76279899 G A 1.945893 7.2394e-05
17:76280072 C T 0.038095 -1.3492e-06
17:76280560 T C 0.425745 6.8064e-05
17:76290190 G A 0.028115 -7.1415e-05
17:76290245 C A 0.648540 5.8211e-05
17:76295532 T C 0.418222 1.0738e-05
17:76299822 A G 0.181892 -2.6076e-05
17:76300505 A G 1.240630 2.2420e-05
17:76301713 A G 0.365550 -8.6404e-06
17:76301953 T G 0.042403 -7.1729e-05
17:76301995 A C 0.239530 3.1524e-05
17:76302044 C T 1.782268 -5.7197e-05
17:76302360 C T 0.720930 -7.7006e-08
17:76302490 T C 0.518227 1.9432e-05
17:76303016 C T 0.279164 4.7377e-06
17:76305613 T C 1.290495 -5.3233e-05
17:76308971 T C 0.966092 3.2082e-05
17:76309843 G A 1.671712 6.6005e-06
17:76313053 A G 0.038446 5.6121e-06
17:76313663 C A 0.071105 -1.4475e-04
17:76314666 T C 0.647310 4.7375e-05
17:76315419 A G 0.029218 1.8944e-06
17:76318708 A C 1.172022 4.6801e-06
17:76319413 A G 0.078693 -4.3886e-05
17:76321108 T C 0.190987 -1.7283e-06
17:76321176 A G 0.260601 -2.4827e-07
17:76321433 C G 0.284821 -2.4933e-05
17:76321986 G A 0.505347 1.0154e-05
17:76322044 A G 0.051289 -1.2348e-04
17:76322554 T C 0.206414 -1.3623e-04
17:76324190 C T 0.115150 -9.4376e-05
17:76333223 T C 0.088064 5.4190e-05
17:76335084 C T 0.198182 6.7506e-05
17:76338800 A G 0.312852 3.1866e-06
17:76342882 C A 0.744803 4.3390e-06
17:76343961 C T 1.582022 -9.7189e-07
17:76344085 T C 0.169250 1.0334e-04
17:76346080 T A 0.122754 -1.3154e-04
17:76350897 T C 0.038754 -1.9400e-05
17:76351534 A G 0.609361 6.6187e-06
17:76352554 C G 0.418524 -3.1348e-05
17:76363479 C T 0.133371 -1.3724e-05
17:76365662 G T 0.024096 -6.6341e-05
17:76367270 T C 0.029114 3.9292e-05
17:76368761 G A 1.842208 -1.5222e-04
17:76371592 G A 0.387845 -9.8018e-05
17:76379869 T C 0.053062 -9.7073e-05
17:76388343 C T 0.105347 -3.6362e-05
17:76391005 T C 0.294984 -5.2866e-05
17:76395430 T C 1.207270 9.9888e-06
17:76399077 T C 0.046739 4.6086e-05
17:76403860 A G 0.105938 3.4256e-04
17:76403984 A G 0.978906 4.6141e-05
17:76404526 A G 0.044321 -8.3340e-05
17:76404893 T C 0.497295 3.2055e-05
17:76407626 T C 0.067940 7.4196e-05
17:76409190 A G 0.046856 -3.1717e-06
17:76409312 G A 0.045700 -9.6358e-06
17:76409809 A G 0.625882 2.5722e-05
17:76423097 A G 1.450458 2.6294e-04
17:76423599 A G 0.366419 7.1336e-05
17:76424217 G A 0.339116 -2.7710e-05
17:76425582 A G 0.133378 4.6873e-06
17:76426486 A C 0.059050 -1.3048e-04
17:76431285 G C 0.537383 -3.3433e-04
17:76433899 A G 0.356231 -3.4114e-05
17:76435421 G A 0.051792 7.2650e-05
17:76435448 T C 1.231990 6.7682e-05
17:76438570 A G 0.173102 -3.3336e-04
17:76439478 A G 0.204086 -1.6423e-04
17:76439980 T C 1.695587 1.8056e-04
17:76443304 T C 0.054964 -1.3140e-04
17:76444858 T C 1.279638 6.9204e-05
17:76445231 C G 0.203567 -4.0036e-04
17:76448088 T C 0.062364 2.7313e-05
17:76449505 C G 1.141031 -6.3170e-06
17:76451830 T C 0.030844 1.8845e-05
17:76451921 G A 1.832081 1.4441e-04
17:76452995 G A 0.249712 2.4982e-05
17:76455218 A G 0.305166 2.8247e-05
17:76455265 T C 0.059475 -2.1644e-05
17:76456017 G C 0.197228 3.3495e-05
17:76456108 T C 0.063756 -7.1564e-06
17:76456998 A G 1.637362 4.2023e-05
17:76457060 A G 0.101115 9.9323e-05
17:76458542 A G 0.119392 4.2340e-05
17:76460937 T C 1.578533 3.7044e-05
17:76463661 C G 0.032110 1.5519e-05
17:76464916 A G 0.128159 8.6464e-05
17:76469012 G C 0.259436 3.0301e-06
17:76470654 A G 0.388517 5.4708e-05
17:76471366 A G 0.235564 1.3900e-07
17:76472768 A G 0.400234 1.2157e-04
17:76475268 G T 0.031240 1.9778e-05
17:76475340 A G 0.089407 -9.1909e-06
17:76475811 G T 0.043214 -1.7166e-04
17:76479367 A G 0.230179 -3.2016e-05
17:76479375 A G 0.023340 1.9502e-06
17:76479830 C T 1.473046 3.1391e-05
17:76481180 A G 0.200269 9.8227e-05
17:76482979 T C 1.078294 -2.1276e-04
17:76483896 C T 1.064642 -4.0242e-05
17:76484239 A G 0.552229 -1.4727e-05
17:76485661 G A 0.601538 -6.7912e-05
17:76485703 T C 0.338607 1.1735e-04
17:76486173 C T 1.060546 -4.8324e-05
17:76486579 C T 0.487447 1.4471e-05
17:76487348 C T 1.331950 9.9947e-05
17:76488240 A C 1.274539 4.1426e-05
17:76488284 A G 0.822363 -4.9488e-05
17:76490083 A G 0.566014 8.4005e-05
17:76491127 C T 1.637154 1.7048e-05
17:76491309 A G 0.506503 4.4204e-06
17:76493878 C G 1.859790 2.2539e-05
17:76497920 A C 1.250971 4.8488e-05
17:76498692 T C 1.634194 1.0707e-05
17:76498844 G A 0.511777 3.1456e-05
17:76498909 G A 0.065464 -3.9921e-08
17:76503678 A C 0.118515 5.1702e-07
17:76504219 A G 0.469199 3.2858e-05
17:76504512 A G 0.849942 6.5915e-06
17:76505679 G A 0.284607 -3.5948e-05
17:76505908 C T 1.241987 3.6472e-06
17:76506665 C T 0.392366 -4.8049e-06
17:76506773 C A 0.028472 -2.6471e-04
17:76506975 A G 1.361106 2.9215e-06
17:76507712 T C 1.359818 -1.1266e-06
17:76508555 C T 0.322242 2.8149e-05
17:76510191 T C 0.307071 -2.1722e-05
17:76511038 C T 0.050838 -6.7850e-05
17:76511089 T C 0.031932 -6.4759e-05
17:76511271 A G 0.416644 -2.0081e-05
17:76513563 A G 0.125974 -1.6198e-05
17:76514645 T C 0.924682 -5.2020e-05
17:76515720 G A 0.604765 -2.2352e-05
17:76518594 A G 0.160506 4.3077e-06
17:76521057 T C 0.327188 -1.9935e-05
17:76521121 C T 0.491021 -1.3922e-05
17:76523496 C T 0.038050 -1.2059e-04
17:76525021 G A 1.150035 -6.4651e-05
17:76525592 T C 0.047748 7.8178e-05
17:76525759 C G 0.387098 -1.0549e-05
17:76528176 A T 0.122521 -2.7749e-05
17:76528790 G A 1.050627 -3.3565e-05
17:76530157 G A 0.541489 2.1456e-05
17:76532862 G C 0.330366 -1.4003e-05
17:76533456 A G 0.038037 -4.1616e-05
17:76534302 A G 1.524731 -5.1707e-06
17:76534817 C G 1.968331 5.7630e-05
17:76536729 A G 0.329135 4.3984e-05
17:76538970 A G 0.543443 1.6339e-05
17:76541136 A G 0.096084 -5.2766e-05
17:76541231 T C 0.054847 -3.0407e-07
17:76541767 T C 0.322582 -1.7731e-05
17:76543233 A C 0.108447 8.6811e-05
17:76546495 A C 0.328292 2.8990e-05
17:76547634 C T 0.258446 -4.3306e-06
17:76548866 T C 0.058427 2.8688e-05
17:76548983 A G 0.080128 2.5855e-05
17:76552379 A G 0.021782 -3.6835e-05
17:76553034 T C 0.030676 -1.5240e-05
17:76555543 C A 0.259543 -2.1752e-05
17:76555928 C T 0.856203 7.0287e-06
17:76557943 A G 0.355124 -2.0321e-05
17:76558773 T C 0.762700 7.1206e-05
17:76559163 C T 1.933673 5.8240e-05
17:76559802 T C 0.481400 3.1729e-05
17:76560563 G A 0.829790 -6.7023e-06
17:76562622 G A 0.026771 -6.5148e-06
17:76562676 T C 0.022711 -1.1427e-04
17:76563297 T C 0.082244 -2.4610e-05
17:76565341 A G 0.706380 -1.6303e-05
17:76567505 T C 0.025654 3.3091e-05
17:76567707 C T 1.933621 5.1651e-06
17:76568881 G A 0.025749 9.6613e-05
17:76569941 G A 1.624505 1.7058e-05
17:76571044 A G 0.023876 -8.2054e-05
17:76571269 C A 0.478083 3.9027e-05
17:76571560 C T 1.418738 1.1977e-05
17:76572957 T C 0.471845 4.1206e-05
17:76578308 G A 1.018326 -1.5234e-05
17:76581473 A T 0.088424 -7.3320e-06
17:76583588 T C 1.154816 -3.6092e-05
17:76585513 A C 1.030747 -4.4463e-05
17:76589456 G A 0.134916 3.3353e-05
17:76589565 C T 1.186722 -3.4427e-05
17:76594039 A G 1.959178 2.1284e-05
17:76595040 A G 1.076616 -4.8069e-05
17:76595904 C T 1.926114 3.3794e-05
17:76597776 C A 0.121281 5.1333e-05
17:76598123 C T 0.767779 -3.0964e-06
17:76599020 T C 0.118746 5.7901e-06
17:76599250 G A 0.568860 1.0125e-05
17:76601995 G A 0.097535 6.4819e-05
17:76605122 C T 1.140083 3.4054e-05
17:76605903 T C 1.537867 5.0524e-05
17:76607728 T C 0.067265 -5.1258e-06
17:76609827 G A 1.823025 8.0458e-05
17:76611914 A G 0.126049 -3.7923e-06
17:76615170 C T 0.122095 3.4174e-06
17:76615243 A C 0.235752 -2.2268e-05
17:76616547 C T 1.332962 -2.0986e-05
17:76619883 A G 0.954163 -5.6129e-06
17:76623044 A G 0.643727 -1.2206e-05
17:76625195 A G 0.422756 6.6389e-05
17:76626690 G T 0.037164 -4.4940e-05
17:76630164 G A 1.646022 5.6682e-06
17:76633933 T C 0.120778 2.6034e-05
17:76633965 G A 1.179438 -1.3517e-05
17:76634464 A G 0.213889 -2.3902e-05
17:76635717 G A 0.173998 1.3410e-05
17:76638121 T C 0.029851 3.7716e-05
17:76640404 A G 0.135942 4.3938e-05
17:76641895 A C 0.154297 4.3481e-05
17:76643913 G A 0.720804 -1.8528e-06
17:76646435 G T 0.459410 9.6490e-05
17:76650175 C T 1.164537 4.3188e-05
17:76654918 G A 0.683211 -1.8803e-05
17:76656339 G A 0.997767 1.8633e-05
17:76667271 G A 0.396650 -2.8408e-05
17:76668664 T C 0.027277 2.4345e-05
17:76668886 C T 0.179513 -4.3891e-06
17:76671997 G A 0.129194 2.7641e-05
17:76676024 T C 0.053516 5.2420e-05
17:76678210 A C 0.655301 -6.7437e-05
17:76680964 C T 0.310875 1.1009e-05
17:76681900 A G 0.070803 -1.9376e-05
17:76693551 G C 1.052675 -1.8386e-04
17:76697556 T C 0.062591 -1.4699e-04
17:76704105 T G 0.021964 2.8232e-05
17:76714982 C T 0.088070 4.1285e-05
17:76718848 A G 0.053487 5.7405e-05
17:76721269 G A 0.053454 6.4714e-05
17:76727455 T C 0.459251 -2.2495e-05
17:76728720 T C 1.894584 1.3328e-04
17:76730989 T C 0.056362 4.8920e-06
17:76731920 T C 1.102241 -1.1636e-04
17:76736496 C T 0.056771 -2.5481e-06
17:76758251 G A 0.630160 -7.5723e-05
17:76764845 C T 0.039115 1.9038e-05
17:76778740 C T 1.639965 -1.7239e-05
17:76793592 A C 0.027991 3.6247e-06
17:76794774 C T 1.158153 -6.4582e-05
17:76795247 C A 0.046291 4.4333e-05
17:76796463 T C 1.048745 -1.5764e-04
17:76799795 A G 1.049517 -1.6484e-04
17:76802344 T C 0.047521 2.1641e-05
17:76803263 A G 0.089112 2.6983e-06
17:76803659 C T 0.052682 4.4302e-05
17:76804316 A G 0.052039 6.7527e-05
17:76809019 T C 0.025739 6.1593e-06
17:76809712 C T 0.090401 9.7625e-05
17:76810284 A C 1.039942 -1.6623e-04
17:76815869 A G 0.056625 -7.5612e-06
17:76817090 T C 0.862354 -5.7846e-06
17:76825654 A G 0.374806 -4.3163e-05
17:76826469 G C 0.091082 -6.8655e-05
17:76834056 T G 0.064801 1.7052e-04
17:76841007 T C 0.029429 -3.3260e-05
17:76855369 C A 1.640776 5.4356e-05
17:76856653 A T 0.053630 7.0568e-05
17:76858353 A G 0.143105 -3.9464e-05
17:76868038 C G 0.232376 5.2303e-05
17:76870492 A C 1.847394 1.4247e-04
17:76871638 T G 0.263276 -7.4582e-06
17:76876974 T C 1.614061 8.1064e-06
17:76878629 A G 0.638676 4.0166e-05
17:76881703 C T 1.670128 8.7193e-05
17:76885117 C T 0.173456 -1.5870e-04
17:76887344 T C 0.047209 1.7621e-04
17:76887432 A C 0.185754 -5.5762e-06
17:76892663 T C 0.090388 4.3337e-05
17:76893671 G A 0.278041 2.8776e-05
17:76893688 T C 0.023898 -1.0724e-05
17:76897733 T G 0.823035 1.4316e-05
17:76897974 T C 0.981674 2.3463e-05
17:76898912 C G 0.186111 -8.5042e-06
17:76909191 A C 0.023645 5.7075e-05
17:76912872 A G 0.070196 -2.0212e-06
17:76916352 T C 0.081387 1.7288e-05
17:76917113 C T 1.891598 -8.8337e-05
17:76918131 G T 0.897674 -7.2540e-07
17:76925985 C T 0.906659 -3.5919e-05
17:76927035 T C 0.049163 4.7714e-05
17:76927428 T C 0.225778 -2.1314e-06
17:76931211 A G 0.118648 7.2826e-06
17:76931475 T C 0.024846 -6.7096e-05
17:76933311 G A 0.903393 3.9779e-06
17:76933929 C G 1.791977 -3.9805e-05
17:76934070 T C 0.043818 -8.9689e-06
17:76940944 T C 0.055528 -2.2075e-05
17:76941377 G A 0.689148 -2.7655e-05
17:76943900 T G 0.212947 -1.7955e-06
17:76951091 A G 1.699690 -1.5383e-05
17:76954822 A G 0.057995 7.7979e-05
17:76957170 A G 0.072926 -3.0786e-06
17:76957799 G A 1.755929 2.9018e-05
17:76962059 C T 1.865639 -5.3307e-05
17:76963422 C T 0.862205 -9.2183e-05
17:76965185 C T 0.082400 -1.5484e-05
17:76967348 G A 0.051250 3.2584e-05
17:76969183 A G 0.040075 1.3272e-05
17:76970879 G A 1.979987 5.9905e-05
17:76972231 A G 0.039549 9.4667e-05
17:76974752 A G 1.922728 -1.0502e-06
17:76975239 G A 0.260066 -4.5449e-05
17:76977896 A T 1.638884 4.9053e-05
17:76983149 C T 0.047693 1.6972e-05
17:76987763 C T 0.474013 -7.5239e-06
17:76989062 T C 0.181915 2.3034e-05
17:76992036 C T 0.061919 -5.9274e-05
17:76993546 G A 0.591194 -3.0383e-05
17:76996508 A C 0.228582 -1.0630e-05
17:76999194 A G 0.054691 2.7299e-05
17:77002142 C A 0.271007 -3.5267e-06
17:77003805 G A 0.056090 -4.3905e-05
17:77003935 T C 0.032967 9.7821e-06
17:77004644 G A 0.343446 1.6104e-05
17:77006412 A G 0.363589 -1.7242e-05
17:77015548 T C 0.096204 7.2165e-05
17:77016317 T C 0.034947 -1.1801e-04
17:77018542 T C 0.036677 1.2163e-05
17:77021631 G A 0.600428 -4.8123e-06
17:77022233 A G 0.070030 -1.2187e-05
17:77027877 A G 0.168594 2.7290e-05
17:77036663 C A 0.223197 -9.3165e-05
17:77037541 T C 0.026839 -5.3671e-06
17:77040128 C T 0.364245 2.6159e-05
17:77040794 T C 0.167494 -4.7560e-06
17:77040991 C T 0.374826 3.9137e-05
17:77041572 C T 0.362278 1.6676e-07
17:77041668 G A 0.177319 -1.0075e-04
17:77043894 T C 0.045028 -2.6040e-05
17:77044046 A G 0.037180 -7.1798e-05
17:77049701 C T 0.537497 -4.3411e-05
17:77051316 A G 0.031825 -2.2357e-06
17:77060496 T C 0.044525 1.5486e-05
17:77070676 A C 0.508476 -2.5094e-05
17:77073901 A G 0.054652 -2.7389e-05
17:77073941 C T 0.161973 -3.1605e-05
17:77074543 G A 0.742498 3.1274e-06
17:77074827 C T 0.559136 -2.8742e-05
17:77075866 T G 0.395261 -1.2858e-05
17:77078069 A G 0.110644 1.2691e-05
17:77079576 G A 0.112371 3.3001e-06
17:77081113 G A 0.238001 -6.7371e-06
17:77081788 A G 0.286321 -2.7352e-05
17:77082174 T C 0.049361 -5.0698e-06
17:77082320 T C 0.046035 9.7907e-05
17:77084274 T C 1.237060 -3.4965e-06
17:77086821 A G 0.070507 3.8080e-06
17:77092011 A G 0.459618 3.5676e-05
17:77093768 C T 0.681533 -3.1140e-05
17:77093850 C T 0.020805 -1.7023e-04
17:77095664 A G 0.035278 -9.3712e-06
17:77096450 A G 0.023856 -5.7340e-05
17:77097086 A C 0.091988 6.7515e-05
17:77100721 A G 0.819280 -4.1903e-06
17:77109563 T C 0.317642 4.0638e-06
17:77109653 T G 0.304305 3.0290e-05
17:77112849 A G 0.077515 5.8107e-05
17:77113640 T G 0.058388 -6.0342e-05
17:77117749 T C 1.498849 1.5980e-05
17:77118257 C G 0.054480 4.7037e-06
17:77118393 T C 0.403785 -3.1224e-05
17:77122667 C T 0.763865 1.5325e-06
17:77123025 A G 0.046194 -8.5565e-05
17:77126249 T C 1.206225 -2.2057e-05
17:77127402 C T 0.059615 1.0574e-04
17:77128218 G A 1.457385 -3.8002e-05
17:77131867 G C 0.093487 -6.1713e-05
17:77134556 C T 0.641773 1.9997e-05
17:77135791 T G 0.108713 -2.3120e-05
17:77137233 T C 0.026141 2.8838e-05
17:77138297 C T 0.600536 1.5699e-05
17:77138324 T C 0.106259 -1.7289e-05
17:77139136 C T 1.195751 -1.4764e-05
17:77141073 G A 0.464581 -1.8086e-05
17:77142222 A G 0.115000 3.4634e-05
17:77143449 C A 0.032776 5.0936e-05
17:77144756 T C 0.026414 -3.4229e-05
17:77146669 G T 0.337071 -2.0090e-05
17:77146754 G C 1.359162 -2.6904e-06
17:77148199 G A 1.360502 -1.7662e-06
17:77148939 T C 0.260981 2.1608e-05
17:77150354 G A 0.053509 5.2303e-05
17:77152842 T G 1.437326 1.4775e-05
17:77154048 T C 0.366786 -1.1811e-05
17:77154111 G A 0.023223 5.3382e-05
17:77161084 T C 0.128636 -5.3709e-05
17:77162921 A G 0.185031 -1.2753e-04
17:77165916 T C 0.072458 -4.8251e-05
17:77172574 T C 1.336422 9.4414e-06
17:77173021 C A 0.317996 -4.7515e-08
17:77174063 A G 0.022519 -4.7759e-05
17:77175871 G T 0.115591 1.8056e-05
17:77176256 T C 0.092825 9.8772e-05
17:77180526 T C 0.050715 1.1110e-05
17:77180716 G A 0.268644 -1.8266e-06
17:77183261 C T 0.245148 2.6471e-05
17:77185444 C T 1.365780 1.0478e-05
17:77187843 A G 0.738594 3.4627e-06
17:77188549 G A 0.092783 -2.3889e-05
17:77188886 T C 0.210649 -7.8531e-06
17:77191127 G A 0.140051 3.3843e-05
17:77192048 G A 1.690514 4.2905e-05
17:77192294 C T 0.262802 2.1065e-05
17:77192917 T C 0.230101 -5.6516e-05
17:77194395 T C 0.048735 2.9025e-05
17:77195297 A G 0.189601 5.5736e-05
17:77195794 C G 0.247589 -6.7306e-05
17:77196803 A G 0.567744 -1.5660e-05
17:77197238 G T 0.161155 -2.0389e-06
17:77198544 C T 0.064655 5.7663e-05
17:77198583 C T 0.046119 4.4104e-05
17:77198663 T C 0.609134 -7.6292e-06
17:77198904 C T 1.887804 -1.7961e-05
17:77202887 T C 1.086905 8.9697e-06
17:77203094 A G 0.055726 6.0549e-06
17:77203505 A G 0.055045 2.2969e-05
17:77204202 C T 0.193177 3.9010e-05
17:77205295 C T 0.036521 3.5132e-05
17:77205361 T C 0.056694 1.6550e-05
17:77207109 G A 1.837842 3.0168e-05
17:77207884 G C 0.096921 3.7248e-05
17:77209928 T C 0.036336 1.7397e-05
17:77210030 T C 0.139350 5.6766e-05
17:77210823 G A 1.899554 -3.2729e-05
17:77211029 T C 0.030951 4.6857e-05
17:77211481 T C 1.808475 -5.5166e-05
17:77212076 G A 0.147315 -1.0823e-05
17:77212307 A G 0.036804 1.9511e-05
17:77212575 G A 0.574404 1.1033e-05
17:77213349 T C 0.530729 -8.1808e-04
17:77214237 A T 0.054977 4.4187e-05
17:77217100 T C 0.136614 7.1085e-06
17:77217389 G A 0.247232 6.0176e-06
17:77220594 A C 1.226878 -1.5152e-05
17:77221913 C T 0.248534 1.4885e-05
17:77224268 C T 0.055798 -5.3495e-05
17:77224305 C T 1.045739 -3.7141e-05
17:77224655 T C 0.087152 2.1939e-05
17:77226002 G A 0.234499 -3.6316e-05
17:77227311 A G 0.119148 6.3837e-06
17:77231165 G A 0.200415 8.2579e-05
17:77231316 C T 0.614992 5.7240e-05
17:77231667 G A 0.481624 -7.3572e-05
17:77234523 C T 0.299495 -8.0473e-07
17:77236205 T C 0.691790 4.0013e-05
17:77237391 T C 0.140411 3.7465e-05
17:77239305 G C 1.856437 5.0617e-05
17:77239897 A G 0.154829 -4.1778e-05
17:77240105 T C 0.066811 -2.3633e-05
17:77240655 G T 0.082523 -3.3713e-06
17:77240748 G A 1.839504 2.1807e-05
17:77242740 A G 0.120765 1.7577e-05
17:77243063 G A 0.979652 2.3511e-06
17:77244518 T G 0.059368 1.3973e-06
17:77244805 G A 1.040802 8.9895e-06
17:77246731 C T 0.228826 -5.9743e-05
17:77249521 C T 0.791366 -4.2909e-05
17:77253136 T C 0.059680 5.4403e-05
17:77255936 T C 0.289404 -3.8321e-05
17:77257245 C A 1.336990 1.9602e-06
17:77259777 T C 0.034463 6.9096e-05
17:77260020 A G 0.490423 9.1765e-05
17:77261309 C T 1.078294 1.9369e-05
17:77261573 T C 0.191477 -1.0926e-04
17:77262346 T C 0.127370 -3.1738e-06
17:77262924 A G 0.150632 1.5521e-04
17:77263344 T C 0.031799 -3.9460e-05
17:77264440 A G 0.129402 3.0822e-06
17:77267550 T C 0.471689 -1.7798e-05
17:77267613 T G 1.339363 -6.0842e-05
17:77268173 A G 0.390870 -9.6785e-05
17:77268292 G T 0.230117 -3.3066e-05
17:77270544 T C 0.130901 2.1571e-05
17:77273559 G A 1.351038 -3.8989e-05
17:77277824 A C 0.518460 -2.6472e-05
17:77280267 A G 0.085152 -6.2894e-06
17:77284318 T C 0.095591 1.3478e-04
17:77285677 A G 0.408827 3.2282e-05
17:77288401 T G 0.640987 6.0013e-05
17:77290000 C T 0.203635 -2.3156e-05
17:77290798 T C 0.023470 8.0832e-05
17:77293639 A G 0.036810 -2.8556e-05
17:77294531 T C 0.084571 -1.9401e-05
17:77295045 G A 0.912524 4.2121e-05
17:77297123 T C 0.077298 5.4656e-05
17:77298153 C T 0.680024 8.3390e-06
17:77301600 A G 0.037531 -1.7659e-04
17:77301874 A G 0.035989 9.1497e-05
17:77302088 G A 1.316094 1.0925e-04
17:77302493 G A 0.830543 -1.6891e-05
17:77302633 C T 0.367912 2.6440e-04
17:77304085 A G 0.137217 -2.3173e-04
17:77304923 A G 0.373002 3.0930e-05
17:77308462 G A 1.170642 6.0021e-05
17:77310453 T C 0.695331 -4.0574e-05
17:77310798 C T 0.046982 -1.4821e-05
17:77311233 T C 0.148175 -3.0332e-05
17:77311479 A G 0.037758 1.8213e-04
17:77313760 A G 1.011065 -1.3098e-06
17:77315270 T C 0.575381 2.1936e-04
17:77316661 G A 0.035087 -1.8687e-05
17:77317379 T C 0.483030 -3.3667e-05
17:77317764 A G 0.078041 5.3269e-05
17:77318115 C A 0.045437 5.6058e-05
17:77319304 A G 0.133238 -1.5683e-04
17:77319902 T C 0.632724 -1.5230e-05
17:77320592 G T 0.940298 1.8351e-09
17:77321133 C A 0.284792 2.7579e-05
17:77321163 T G 0.107275 -1.7086e-04
17:77325299 G A 0.116156 -8.7555e-05
17:77325326 G A 0.866574 -3.9296e-06
17:77325920 T C 1.966887 -1.0944e-05
17:77325976 T C 0.279897 3.6076e-05
17:77326567 C T 0.455343 2.1791e-04
17:77327398 A G 1.028027 -1.6862e-05
17:77329914 T C 0.555653 -7.6867e-08
17:77331197 T C 0.213483 2.7746e-06
17:77331894 A G 1.788351 -3.9922e-05
17:77342688 T C 0.027540 2.7798e-05
17:77344082 G T 0.171363 -5.8366e-06
17:77344114 T C 0.040234 3.6278e-05
17:77344450 A G 0.059508 -2.0288e-05
17:77345161 T G 0.398027 2.2378e-05
17:77345815 G A 0.216105 1.8290e-05
17:77346392 C T 0.500871 2.6465e-05
17:77354853 C T 0.409124 -7.7172e-05
17:77356694 T C 0.446476 6.3155e-05
17:77359736 C T 0.046645 -4.7909e-06
17:77361698 A G 0.671244 -8.0340e-05
17:77361861 G C 0.240345 4.1407e-05
17:77363489 T C 1.743222 -7.3117e-05
17:77364589 G C 0.254350 2.6033e-06
17:77366789 A G 1.526665 -9.1469e-05
17:77367656 A C 0.395037 -1.8092e-05
17:77368891 T C 0.208640 4.7762e-05
17:77369046 G A 1.056255 -7.4826e-06
17:77375622 C T 0.517519 -1.6134e-05
17:77375871 G T 0.507934 -3.2369e-05
17:77376923 T C 0.406887 1.6710e-06
17:77379107 T C 0.542784 2.4549e-05
17:77380874 G A 0.375118 9.6396e-07
17:77381689 T C 0.097191 3.4939e-05
17:77385143 G T 0.114715 -1.6941e-05
17:77387550 C T 0.474318 2.6815e-05
17:77388476 A G 0.136016 -2.2618e-05
17:77388732 C A 0.022321 6.1098e-06
17:77388758 A G 0.058531 6.0760e-05
17:77395117 G A 0.282501 1.7662e-05
17:77396488 A C 0.155351 -6.6831e-06
17:77398062 C T 0.021678 -2.4989e-05
17:77400623 T C 0.257434 5.0713e-05
17:77400800 T C 0.106425 1.1561e-05
17:77401083 T C 0.047592 7.5958e-06
17:77404094 T C 1.283685 -2.5552e-05
17:77404750 A G 0.034363 1.2702e-04
17:77407112 C T 0.308908 1.4727e-05
17:77407533 C T 0.100975 -1.0252e-04
17:77407745 C T 0.279008 2.5521e-06
17:77408083 G T 0.463750 7.1271e-05
17:77409032 T C 0.035622 -4.8500e-06
17:77414089 G A 0.401035 -6.4112e-05
17:77416885 A G 0.520739 -2.2136e-05
17:77416940 T C 0.676788 2.6145e-05
17:77420088 A C 0.055778 8.8695e-05
17:77420332 A G 0.487798 -2.6486e-05
17:77421347 C T 0.042941 -1.4850e-06
17:77423753 C T 0.285685 1.6382e-06
17:77425956 T C 0.056590 1.0877e-04
17:77430690 A C 0.076522 9.2886e-06
17:77431097 T C 1.260144 -1.1046e-04
17:77433492 A C 0.087126 5.3250e-05
17:77434484 T C 0.358477 1.2825e-05
17:77434586 G A 0.728064 -3.8452e-05
17:77435148 A G 0.029166 9.5843e-05
17:77435236 A G 0.047138 1.3670e-05
17:77435483 T C 0.107399 -3.1608e-05
17:77436072 T C 0.395297 -5.4943e-06
17:77441235 T C 0.107545 -3.1362e-05
17:77447393 T C 0.259154 3.1343e-05
17:77447608 C G 0.040650 -3.0925e-05
17:77448908 T C 0.043925 -2.9398e-04
17:77449007 A G 0.023639 1.8378e-05
17:77449125 A G 0.467521 3.3408e-05
17:77453332 C A 1.185972 1.5505e-05
17:77454109 A G 0.236485 1.6292e-05
17:77454502 C T 0.337094 -7.1395e-07
17:77456309 A C 0.846518 1.1448e-05
17:77530752 C T 0.124095 1.6159e-04
17:77538517 G A 0.421396 -2.3949e-05
17:77539767 C T 0.277385 -2.8727e-05
17:77542288 G A 0.123799 -2.7936e-05
17:77543104 T C 0.044785 -1.9496e-04
17:77543125 G A 0.041740 -1.8996e-04
17:77545900 A C 0.109648 7.4639e-05
17:77545994 C A 0.047515 1.6159e-05
17:77631598 A G 0.198497 -2.2047e-05
17:77636329 C T 0.136357 5.2973e-05
17:77640103 C T 1.960795 -4.0401e-06
17:77640137 T C 0.396598 1.6968e-05
17:77644678 C T 0.439910 -2.7139e-05
17:77651412 A G 0.092364 -8.2738e-06
17:77653502 A G 0.088531 1.6967e-06
17:77654711 T C 0.494951 3.4308e-05
17:77656099 T C 0.237667 4.2853e-06
17:77656285 A G 0.057382 3.9226e-05
17:77657266 G A 0.117538 -1.5484e-05
17:77665877 A G 0.257479 -3.7164e-05
17:77672725 C A 0.726779 -7.8368e-06
17:77675868 C A 0.395547 4.9957e-05
17:77676499 G A 0.066441 -2.9847e-05
17:77679869 T C 0.047381 1.0559e-05
17:77680325 G A 0.341635 -8.1983e-05
17:77686881 T G 0.257563 -3.7661e-05
17:77693719 G C 0.610562 -7.0402e-05
17:77694150 C A 0.621097 -7.8793e-05
17:77695464 C T 0.254438 2.8439e-05
17:77695987 T C 0.379633 8.4681e-05
17:77696468 G A 0.044051 1.8059e-04
17:77697222 A G 0.208770 -1.8850e-05
17:77701565 C T 1.919944 2.4731e-05
17:77704912 C T 0.738399 2.9277e-04
17:77706726 G A 0.138847 2.3707e-04
17:77707067 A G 0.131138 1.1321e-04
17:77707120 G A 0.786209 1.4409e-04
17:77707901 C G 0.164498 1.8192e-05
17:77713444 A G 0.068495 -5.0631e-07
17:77714437 G A 0.859975 1.3620e-04
17:77715571 T C 0.154946 1.0346e-04
17:77719200 T C 0.093046 1.0100e-04
17:77720451 A G 0.077018 -4.2748e-05
17:77720967 G A 0.186579 2.4757e-05
17:77721103 A T 0.578393 -9.5485e-06
17:77726396 C G 0.121170 -2.0526e-05
17:77728252 G T 0.030546 5.0668e-05
17:77728272 A G 1.466181 5.1979e-06
17:77730287 A G 0.088252 2.9277e-05
17:77748395 T G 0.139908 1.0188e-04
17:77748961 G T 0.245613 5.2975e-05
17:77753191 T C 0.051218 1.5158e-04
17:77753767 A G 0.527730 1.3700e-05
17:77754569 T C 0.697457 -2.5036e-05
17:77754778 C T 1.215310 -4.1860e-06
17:77756364 G A 0.830056 1.6853e-05
17:77758691 A G 0.493617 4.5387e-05
17:77762944 G A 0.506753 2.0739e-04
17:77763360 T C 0.065288 -2.0143e-05
17:77765853 A G 0.271887 1.2707e-05
17:77766621 A G 0.711550 1.8201e-05
17:77767625 A G 0.054668 -4.6914e-05
17:77773876 C A 0.514783 -3.7632e-05
17:77778712 A G 0.157039 -7.1975e-06
17:77781387 C T 1.029053 -3.9590e-05
17:77783757 T C 0.166040 -1.3479e-04
17:77785900 T C 0.076648 1.3054e-04
17:77791607 A G 0.129428 -1.2338e-04
17:77796437 G A 0.382204 -3.4885e-05
17:77801413 C A 0.175446 4.0950e-05
17:77804840 T C 0.165735 -1.8327e-04
17:77804880 G T 0.864324 -5.3376e-05
17:77809666 A C 0.313731 3.3451e-05
17:77811854 A G 0.366017 2.6196e-05
17:77814106 T C 1.158234 -1.3322e-05
17:77814533 A G 0.271497 1.2111e-05
17:77815296 T C 0.113507 5.2638e-05
17:77829077 G A 1.095094 7.0668e-06
17:77830767 T C 1.691011 -2.2072e-05
17:77831622 G C 0.087236 1.1010e-05
17:77836218 T G 0.488826 -1.7004e-05
17:77839595 C T 0.787111 -2.0853e-05
17:77839795 G A 0.225515 2.8743e-06
17:77840083 A C 0.050004 -3.5809e-07
17:77846948 T G 0.032399 1.2956e-04
17:77847975 G A 0.917461 -5.1526e-05
17:77852328 C T 0.062533 1.6592e-05
17:77852945 T C 0.070842 -1.6248e-05
17:77854454 C T 0.507727 -5.9491e-05
17:77857106 A G 0.028900 6.4917e-05
17:77857350 T C 0.414148 -1.7158e-04
17:77860198 G A 0.732469 -7.8820e-07
17:77864159 T C 0.104198 8.5760e-07
17:77865408 G A 1.483997 2.3217e-05
17:77866858 A G 0.036193 -9.6732e-05
17:77870811 C T 0.648414 3.1241e-05
17:77871715 G A 0.845230 -9.8667e-06
17:77874150 T C 0.098225 -4.6497e-05
17:77876499 G A 0.027956 -2.0740e-05
17:77877849 A G 0.085905 -2.6999e-06
17:77878873 T C 0.049076 -4.1271e-05
17:77879629 C A 0.147714 1.1218e-05
17:77881709 G C 0.722800 -7.4952e-06
17:77883322 A G 0.022272 -4.2934e-05
17:77883344 C T 0.789127 -2.1044e-05
17:77885211 A G 0.141346 2.0519e-05
17:77886363 T G 0.064117 1.0980e-04
17:77888965 A C 1.498827 6.0684e-06
17:77890817 A C 0.098632 -5.2140e-05
17:77890998 G T 0.482017 -2.1942e-05
17:77891806 C T 0.291235 -5.8371e-05
17:77892157 A G 0.122336 1.6563e-04
17:77892551 C A 0.048284 -3.5496e-05
17:77895915 G A 0.491670 1.0558e-06
17:77897479 C T 0.068356 -9.6393e-05
17:77900735 T C 0.505390 -1.5740e-04
17:77901330 T G 0.279589 2.6889e-05
17:77903058 G A 0.680771 -1.0583e-05
17:77905149 G A 1.863269 -2.9873e-05
17:77906340 T C 0.022220 6.0633e-05
17:77906799 T C 0.081455 1.0743e-04
17:77907037 C T 0.634489 -8.2486e-06
17:77908245 T C 0.280232 -8.7752e-05
17:77911717 G A 0.394249 -3.5314e-05
17:77911746 T C 0.086464 -8.0226e-05
17:77912258 C T 0.165644 3.5264e-04
17:77912888 C T 0.388169 -3.7530e-05
17:77916893 A G 0.402308 1.0533e-05
17:77917233 T C 0.088544 4.1296e-05
17:77917398 C T 0.222344 2.6113e-06
17:77917818 A C 0.203045 1.8049e-05
17:77918907 T C 0.046434 -2.2310e-05
17:77919388 C T 1.820598 8.3172e-05
17:77921593 T C 0.032123 6.1362e-05
17:77923478 A G 0.330891 -4.7144e-05
17:77924776 T C 0.724432 -9.1058e-06
17:77926491 A G 0.621224 5.9448e-06
17:77927014 C T 0.067960 2.5112e-05
17:77928017 G C 0.255226 -8.2975e-06
17:77928519 T C 0.030591 3.4704e-05
17:77929465 G T 0.240526 -2.9109e-05
17:77931491 G A 0.860303 -1.2182e-05
17:77933071 A C 0.218754 -3.1305e-05
17:77933282 C T 0.061202 -1.0941e-04
17:77938658 A C 0.220253 -6.2522e-05
17:77939802 G T 0.090365 -1.1092e-05
17:77941310 C T 0.266171 -2.7076e-05
17:77944555 G A 0.035177 7.4845e-05
17:77945776 G A 1.633607 4.2695e-06
17:77950014 A G 0.648475 3.8564e-05
17:77951226 T C 0.077233 -7.3893e-05
17:77952751 C T 0.385420 -6.9893e-04
17:77953453 T C 1.058015 1.4551e-04
17:77955763 C T 0.385261 -1.5501e-04
17:77959370 T C 0.083445 1.0836e-05
17:77959738 A G 0.054678 5.5375e-05
17:77960505 T C 1.406615 -5.8471e-05
17:77961625 A G 0.073036 1.5509e-04
17:77962762 A G 1.466194 -1.3800e-04
17:77964239 T C 0.293380 1.9063e-05
17:77969904 A G 0.663276 -1.1063e-05
17:77978778 T G 0.043928 1.1100e-04
17:77979797 A G 0.429744 5.1725e-06
17:77984172 A G 0.031552 4.0130e-05
17:77986130 A G 0.547247 -5.6125e-05
17:77987239 T C 0.023535 -2.6557e-05
17:77989914 G A 0.495328 -3.9761e-05
17:77990021 T C 0.689654 2.0007e-05
17:77990502 G A 1.421958 -3.4658e-05
17:77991750 T C 0.189390 -1.0701e-04
17:77993012 A G 0.056892 1.6988e-05
17:78003406 C G 0.414843 -1.9253e-05
17:78019942 A G 0.455979 -2.6524e-05
17:78023722 T C 0.157494 -3.6379e-05
17:78025094 A G 0.168429 2.3618e-05
17:78026382 A G 0.029939 5.5818e-05
17:78030005 A G 0.469505 3.6737e-05
17:78031304 A G 1.979850 -3.4321e-05
17:78039178 G A 0.207361 1.2226e-05
17:78045361 T G 0.021289 2.8251e-05
17:78046184 A G 0.076467 -3.8301e-05
17:78046218 A G 0.255960 -2.8006e-05
17:78053207 T C 0.063364 -2.2737e-05
17:78055757 T C 0.245690 -5.6985e-05
17:78055758 G T 1.035392 -2.9350e-05
17:78056420 G A 0.842016 -6.9125e-05
17:78059821 C T 0.050725 1.3939e-05
17:78059889 A G 0.153287 -1.5313e-06
17:78061353 A G 1.377059 -2.0145e-05
17:78063047 A G 0.078989 -2.5773e-05
17:78063635 T C 0.041286 3.7175e-06
17:78063957 G A 0.620688 3.4654e-05
17:78067779 G A 0.075074 2.0153e-05
17:78071052 C T 1.479472 -4.9247e-05
17:78073355 G A 0.535890 -6.3693e-05
17:78073562 G A 0.880170 -1.2617e-04
17:78076592 C A 0.762749 2.0831e-05
17:78077714 T C 0.913215 -9.5317e-05
17:78078656 A G 0.069407 -3.4428e-05
17:78079597 G A 1.452029 -6.5179e-05
17:78083626 G A 0.139866 -3.3067e-05
17:78084769 A G 0.566747 2.6154e-05
17:78087041 A G 0.073912 -7.5258e-05
17:78090081 A G 0.549525 -5.1451e-06
17:78091513 A G 0.028618 5.8803e-05
17:78098520 T C 0.556319 -5.1477e-06
17:78106877 T C 0.498635 -3.2476e-05
17:78110345 A G 0.133417 -1.0226e-04
17:78110917 A C 0.146766 2.3172e-05
17:78111114 T C 0.026505 4.3812e-05
17:78111877 C T 0.942196 -1.6151e-05
17:78114528 A G 1.106081 -1.2727e-05
17:78115917 G A 0.380844 -3.7802e-06
17:78124667 C T 0.155063 1.9611e-05
17:78125580 T C 0.580035 1.4749e-05
17:78125736 A G 0.200201 1.5384e-05
17:78126704 T C 0.074600 -2.4730e-05
17:78154360 C T 0.410841 -2.2554e-05
17:78155004 A G 0.178656 1.5196e-06
17:78160212 G A 1.451468 -7.3852e-05
17:78161402 T C 0.694026 -3.6439e-05
17:78166326 A G 0.066996 -2.9113e-05
17:78166385 T C 0.184122 1.1393e-05
17:78167655 A G 0.548506 -2.2603e-05
17:78167818 T C 0.089937 -3.4368e-05
17:78168815 A G 0.041357 -3.0588e-05
17:78169374 T C 0.028368 2.6840e-05
17:78171944 C G 0.742881 5.0252e-04
17:78172292 A G 0.164319 -1.9820e-04
17:78176044 T C 0.031438 3.8022e-05
17:78176496 C G 1.029452 -9.5196e-06
17:78179566 T C 0.047187 2.1759e-05
17:78181007 T C 0.196543 -7.6946e-05
17:78181427 T C 0.082536 7.4190e-06
17:78181647 T C 1.165478 -3.8020e-05
17:78183411 C T 1.326088 -2.5789e-05
17:78184393 T C 0.660566 2.3738e-05
17:78184679 T C 0.094143 -4.3695e-05
17:78196228 T C 0.744838 -5.1448e-06
17:78199168 G A 0.033542 -5.2873e-05
17:78201554 C T 1.053286 -1.7594e-05
17:78201686 T C 0.024869 -3.1349e-06
17:78202623 G A 0.155157 -6.4216e-05
17:78203525 T G 0.101530 1.7678e-05
17:78212206 T C 0.963174 -4.9421e-05
17:78215566 G T 0.487892 4.7231e-05
17:78218217 T C 0.209020 -4.8623e-05
17:78222565 G A 1.616339 -2.1006e-05
17:78223817 G A 1.787173 -2.7145e-05
17:78224232 A G 0.674636 3.9998e-05
17:78226801 A C 0.075412 -3.6245e-05
17:78227348 A G 0.048225 -1.0915e-05
17:78228483 G A 1.949529 -4.7768e-06
17:78231403 T C 0.807355 -5.3991e-06
17:78235460 G A 1.073354 1.5281e-05
17:78241577 G A 0.027803 -2.0312e-05
17:78243645 C G 0.087285 1.0579e-05
17:78246462 C T 0.065227 5.8183e-05
17:78251484 G T 0.906068 -1.7827e-05
17:78251518 A G 0.045171 3.8385e-05
17:78255597 C A 0.044665 4.6470e-05
17:78262161 C T 0.358045 -6.2068e-05
17:78263486 C T 0.420955 -3.3031e-05
17:78265667 C T 0.125004 1.1501e-04
17:78266759 G A 0.652468 -1.7092e-06
17:78269801 C T 0.042893 3.1316e-05
17:78272230 G C 0.032344 -9.0438e-05
17:78272294 T C 0.229991 -2.4818e-06
17:78275482 A G 0.406024 -2.7869e-05
17:78281770 C T 0.715000 -1.2263e-05
17:78282148 C T 1.317217 -2.1074e-05
17:78284041 A G 0.067528 -2.2929e-04
17:78285371 C T 0.373602 -3.8631e-05
17:78290310 A G 1.300450 7.0701e-05
17:78292945 A G 0.342193 1.2640e-04
17:78293189 T A 0.292816 -2.1005e-05
17:78295367 C T 0.112105 -1.2939e-04
17:78298926 A G 0.083503 -8.5342e-05
17:78299208 G T 0.155118 1.2529e-04
17:78299319 C T 0.935036 1.8664e-05
17:78302532 A G 0.119846 -9.7603e-05
17:78303760 C T 0.079427 1.4773e-05
17:78305871 A G 1.275681 -3.2537e-06
17:78306102 C G 0.937195 3.8484e-05
17:78306280 G A 1.355095 1.9386e-06
17:78313562 T C 0.035534 1.3180e-05
17:78317340 A G 0.092251 -1.0988e-04
17:78319136 A G 1.319788 -2.1516e-06
17:78321157 C T 0.079904 5.0578e-06
17:78322882 C T 0.303296 -1.2923e-04
17:78323500 C T 0.045204 1.1630e-05
17:78324969 T C 0.129444 -8.6423e-05
17:78327358 A G 1.414888 1.0062e-05
17:78327745 T C 0.228965 -6.0948e-05
17:78330135 T C 0.052698 2.7796e-05
17:78332823 T C 0.089359 5.4904e-05
17:78334208 A G 0.060040 -1.5664e-05
17:78337058 C G 0.185774 -5.8727e-05
17:78337584 G A 0.154293 -9.7326e-05
17:78337736 T C 0.040075 7.2652e-06
17:78346830 A G 0.093883 -1.0296e-04
17:78346870 A C 0.160603 -2.1254e-05
17:78348494 G A 1.684026 2.6221e-05
17:78350110 A G 0.022009 -1.3799e-05
17:78352524 T C 0.397056 -2.3082e-05
17:78356830 T G 0.049485 -3.4334e-06
17:78357478 G A 0.031679 2.3121e-05
17:78357600 G A 0.025258 -4.1692e-05
17:78363054 A G 0.207965 -4.9888e-05
17:78370148 A G 0.097106 4.7825e-05
17:78370420 G A 0.035801 5.1644e-05
17:78389478 A G 0.119476 -1.7917e-04
17:78395734 A G 0.531609 2.3237e-06
17:78396004 G A 0.085600 3.3310e-05
17:78396272 C T 0.094636 -1.0703e-04
17:78400309 G A 0.201233 -4.7976e-05
17:78403190 T C 0.218832 -8.6581e-05
17:78405690 C T 1.600516 5.6114e-05
17:78406181 T C 0.038560 -2.6078e-05
17:78407813 T C 0.175349 -5.3555e-05
17:78410749 C T 0.878742 2.9640e-05
17:78410833 A G 0.168838 -1.9532e-05
17:78411073 T C 0.115214 3.0514e-05
17:78412974 A T 0.171613 -9.9287e-06
17:78414307 A G 1.508648 -3.2194e-05
17:78416793 G T 0.616021 -2.1809e-05
17:78417220 A G 1.105360 6.3448e-06
17:78422347 T C 0.074474 1.6734e-05
17:78422438 T C 1.542219 -1.6567e-05
17:78423585 A G 0.073815 7.2720e-05
17:78425339 A G 0.052792 2.7277e-06
17:78427033 T G 0.373453 4.2354e-06
17:78427410 G A 0.294494 -2.2338e-05
17:78428524 T C 0.171892 3.9402e-05
17:78429759 G A 1.094416 -4.7076e-04
17:78429925 G A 0.578169 7.0554e-05
17:78430326 G A 0.909090 1.6210e-04
17:78431533 G A 1.728210 7.7638e-05
17:78438721 A G 0.383275 -2.0767e-05
17:78440867 A G 0.274292 2.3889e-05
17:78442655 T C 0.105821 1.8456e-05
17:78444679 C T 0.589341 -3.6741e-05
17:78446282 T C 0.913627 2.0959e-05
17:78454756 C T 0.254022 -1.4029e-05
17:78456708 C A 1.568883 3.4075e-05
17:78461019 G A 0.118106 7.0219e-05
17:78466954 A C 0.217667 -3.0591e-05
17:78475391 G A 0.479771 6.4761e-05
17:78490871 A G 0.026924 -3.8629e-06
17:78494969 T C 0.411120 -3.4616e-05
17:78496495 C T 0.393577 -8.9532e-06
17:78501485 C T 0.386903 5.4060e-05
17:78516513 T C 0.054805 -2.2692e-05
17:78519519 C T 0.263643 5.9694e-05
17:78532751 G A 1.912553 1.9744e-05
17:78533811 A G 0.982840 1.0633e-04
17:78539841 C A 0.033866 -9.4643e-05
17:78540203 T G 1.395946 4.2721e-05
17:78543076 T C 0.157659 7.0223e-05
17:78551865 A G 0.065804 -3.5313e-05
17:78553337 G A 0.122160 -7.6041e-05
17:78558286 A G 0.474873 -7.0310e-05
17:78572949 A G 0.126863 -4.0128e-05
17:78574865 A G 0.055613 -2.2945e-05
17:78576479 T C 0.210802 -4.3861e-06
17:78605757 T C 0.082066 9.4039e-05
17:78607819 T C 0.147951 2.7213e-05
17:78609376 C T 0.065558 -2.0686e-05
17:78615361 T G 1.460903 2.3858e-05
17:78617338 T C 0.038822 9.4730e-05
17:78620072 A G 0.568954 7.0792e-05
17:78623600 C T 0.036914 2.0184e-05
17:78624702 C T 0.180548 -4.3805e-05
17:78625272 A G 0.027988 -3.5762e-06
17:78628432 A G 0.212710 -2.0577e-05
17:78642244 T C 0.225135 8.6931e-05
17:78658540 T C 0.054886 -2.1229e-05
17:78664053 A G 0.075065 -2.7187e-05
17:78665848 T C 0.053889 1.0411e-04
17:78674016 G T 0.170165 -4.7584e-05
17:78676905 C T 0.382772 2.2226e-05
17:78678243 A G 0.430513 2.1933e-05
17:78684090 T C 0.021480 -2.3989e-06
17:78686749 T C 0.155449 1.2071e-04
17:78708702 T C 0.048212 3.0752e-06
17:78709557 G A 0.477560 -9.4091e-05
17:78719099 A G 0.185579 4.0526e-05
17:78733901 T C 1.777565 -5.9480e-05
17:78737287 T C 1.778039 -5.9338e-05
17:78749799 C T 0.097519 2.5816e-05
17:78751151 A T 0.028241 1.7047e-05
17:78751603 C A 0.486678 6.3411e-05
17:78754499 C G 1.292598 -1.6406e-04
17:78757801 G A 0.046551 6.5878e-05
17:78760645 G A 0.169578 -5.0389e-05
17:78761708 A C 1.173132 -8.3408e-05
17:78766464 A G 1.024600 -1.4091e-05
17:78775815 A G 0.344835 1.2709e-04
17:78777941 T G 0.503228 7.3756e-05
17:78779665 C A 0.534338 -2.9884e-05
17:78786644 A G 0.085844 1.6157e-05
17:78790550 A G 0.107590 2.2657e-05
17:78792701 A G 0.225917 -1.1011e-04
17:78794255 T G 0.199760 1.1210e-04
17:78799864 T C 0.573203 -1.4786e-04
17:78801227 A C 0.388757 2.7430e-05
17:78804359 A G 0.022707 3.1437e-05
17:78806000 A G 0.452510 2.6658e-04
17:78810608 T C 0.024921 3.4447e-05
17:78811073 A G 0.193470 7.4126e-05
17:78811244 C T 1.731917 2.5006e-05
17:78811497 A G 0.201032 -1.1067e-04
17:78816846 A G 0.057778 2.1382e-05
17:78817978 C T 0.148980 6.9446e-05
17:78818663 T C 0.068687 1.6109e-05
17:78818819 C A 0.103166 -8.3835e-07
17:78819860 C T 0.131576 4.0460e-05
17:78819890 T G 1.261069 -1.0659e-05
17:78827002 A G 0.263678 6.2095e-07
17:78827124 C T 1.786215 3.8352e-05
17:78829125 T C 0.026927 1.1798e-04
17:78829856 T C 0.421282 -1.3754e-05
17:78830079 C T 0.505071 -2.7428e-05
17:78831135 T C 0.063597 2.7661e-05
17:78834207 T C 0.375926 9.3015e-05
17:78837010 T C 0.134631 -3.2535e-05
17:78840742 A G 0.078401 -5.5236e-05
17:78841978 A G 0.128233 -3.3826e-05
17:78851527 G A 0.530629 -1.3045e-04
17:78852588 C A 0.474185 -4.7363e-06
17:78854496 T C 0.518223 -8.6949e-05
17:78854874 A G 0.139012 1.1053e-04
17:78856702 T C 0.028472 1.1178e-05
17:78859800 C T 0.110807 4.2788e-05
17:78860413 A G 0.060046 2.6629e-05
17:78864016 A G 0.920869 -2.3948e-05
17:78865313 A G 0.081134 -5.2986e-05
17:78870600 A G 0.023788 -1.5382e-05
17:78872102 C T 1.569827 1.3901e-06
17:78873750 T C 1.553907 3.7125e-06
17:78877735 A G 0.853026 -6.0092e-05
17:78877789 G A 1.766338 3.9586e-05
17:78883510 G A 0.647310 -5.5718e-05
17:78884949 A C 1.697928 1.7436e-05
17:78886505 A C 0.028913 -4.5607e-05
17:78890527 T C 0.055603 1.4690e-05
17:78891923 G A 1.739334 -4.1182e-06
17:78899458 A G 0.428144 -1.1493e-05
17:78901980 C T 1.743683 9.9392e-07
17:78902944 T C 0.107749 5.3798e-05
17:78905799 C A 0.038660 -1.9599e-05
17:78909842 T C 0.104663 -3.8129e-05
17:78910499 A C 0.708658 -9.4043e-05
17:78914245 T G 0.695393 -5.4888e-05
17:78914553 C T 0.025534 2.2121e-05
17:78916179 A G 0.030442 3.7337e-05
17:78921793 A G 0.814220 -1.3133e-04
17:78924005 A G 0.067323 3.3560e-06
17:78925649 A G 0.049102 -2.5789e-05
17:78931702 A G 0.037732 -3.9448e-05
17:78934088 A G 0.042704 -3.5183e-05
17:78937745 A G 0.055213 3.2227e-05
17:78943907 C T 1.670592 -1.4492e-05
17:78951177 T C 0.496960 1.9023e-05
17:78953885 C T 1.841740 -6.1255e-05
17:78955700 G A 1.342599 -4.5926e-05
17:78957507 T C 0.331998 2.0670e-05
17:78958258 C T 0.065084 1.3786e-05
17:78958857 A G 0.034213 1.3839e-04
17:78966915 T C 1.195466 -7.1871e-05
17:78972420 T C 0.145153 3.2655e-06
17:78973901 G C 0.880628 -2.1592e-05
17:78974431 A C 0.264263 1.8524e-06
17:78983469 T C 0.172495 -2.4159e-04
17:78983575 T C 0.420552 -4.4857e-05
17:78989032 T C 0.265204 3.4916e-05
17:78992409 T G 1.447911 -5.3690e-05
17:78993483 A G 0.355676 4.7101e-05
17:78995570 A G 0.057180 2.1049e-05
17:78995594 A G 0.139285 -8.3968e-06
17:78997720 T C 1.694133 -1.7526e-05
17:79000496 T C 0.197377 -5.1682e-05
17:79004377 A G 0.134893 -8.7799e-05
17:79006850 C T 1.358948 1.2783e-06
17:79009973 G A 0.113510 -7.1343e-05
17:79017009 C T 0.116695 6.0567e-05
17:79018170 G A 0.254324 2.6090e-05
17:79018754 C T 1.821169 -3.5329e-05
17:79019156 A G 0.200185 -6.5595e-06
17:79019309 A G 1.566092 -5.1727e-05
17:79028991 T C 0.134751 -1.3431e-05
17:79029954 A G 0.145082 6.8924e-05
17:79031334 G C 0.097918 1.8628e-06
17:79031391 A G 0.025297 7.8056e-05
17:79032665 A G 0.338727 2.9997e-06
17:79033964 G C 0.774378 2.2339e-06
17:79034962 T C 0.198903 -1.4842e-05
17:79035646 T C 0.043928 1.1085e-05
17:79036337 G C 0.357744 1.9970e-05
17:79036782 T C 0.038115 2.6862e-05
17:79037201 A G 0.106873 -1.0826e-04
17:79037997 G A 1.083675 4.6405e-05
17:79038136 G C 0.091173 2.7791e-05
17:79043700 G A 0.025985 -1.0454e-04
17:79047113 T G 1.919255 -8.1911e-06
17:79047806 A G 0.365339 -7.9071e-05
17:79053551 T C 0.080391 1.3332e-04
17:79053862 T C 0.039968 4.3320e-05
17:79055352 A G 0.029611 4.4159e-05
17:79057214 A G 0.504760 -3.2976e-06
17:79060180 T C 0.513238 4.9122e-05
17:79062540 T C 0.040601 -1.9978e-04
17:79062962 T C 0.498174 2.4909e-06
17:79063246 T C 0.080543 -4.8455e-05
17:79068756 A G 0.362466 -2.7679e-05
17:79076230 T G 1.440942 -4.6014e-05
17:79078610 G A 0.299012 -5.9599e-05
17:79081108 T C 0.038186 4.8748e-05
17:79088275 T G 0.031958 -3.7547e-05
17:79089590 G A 0.323069 -1.4052e-05
17:79092714 A G 0.089317 5.3317e-05
17:79097769 G T 0.284717 -4.8435e-05
17:79098046 T G 0.080151 2.0410e-05
17:79100010 C T 1.077265 -1.1207e-06
17:79101912 A G 0.570428 1.3451e-05
17:79107632 A G 0.044921 -4.5118e-05
17:79113322 C T 1.641828 1.5116e-05
17:79114240 T C 0.376309 -1.3754e-05
17:79118401 A G 0.039225 2.9296e-05
17:79120827 C A 0.026998 -1.3510e-04
17:79122665 A G 0.093815 1.1423e-04
17:79125165 G T 0.836073 8.2512e-05
17:79125723 C T 0.700411 7.0175e-05
17:79131434 G A 1.606664 9.4429e-05
17:79131913 T G 0.169652 2.4320e-05
17:79133136 T C 0.053967 -1.4179e-04
17:79145244 T G 0.583742 1.8461e-05
17:79147409 T C 0.040481 4.7204e-05
17:79154638 C T 1.698736 1.7442e-04
17:79156717 A G 0.039118 -2.1849e-05
17:79158040 C T 0.871332 -2.8614e-05
17:79165857 A G 0.030984 -2.3091e-04
17:79169670 T C 0.041890 -1.2282e-05
17:79170578 T C 0.099005 1.5556e-05
17:79171158 G A 0.931609 6.7275e-06
17:79173184 C T 1.946315 3.2559e-05
17:79174864 C A 1.945342 3.2463e-05
17:79185328 T C 0.029377 3.9628e-05
17:79190562 G A 1.884792 7.4750e-05
17:79191726 T C 0.974070 -3.4479e-05
17:79192304 G A 0.410334 5.7875e-05
17:79193730 T C 0.041088 -2.6093e-05
17:79202956 C T 0.931518 5.9886e-05
17:79203510 T C 0.030325 -1.4177e-04
17:79207455 A C 0.025638 -1.3341e-05
17:79211974 T C 0.027530 -2.9578e-05
17:79213562 C T 0.873507 5.5942e-05
17:79214722 G A 0.027472 -2.5802e-05
17:79222834 T C 1.254074 1.1597e-05
17:79225092 G C 0.072822 8.4074e-07
17:79225330 A C 0.085078 3.2741e-05
17:79226005 A G 0.036748 -2.5913e-05
17:79244503 C T 0.049306 -6.7678e-05
17:79247798 A G 0.046612 5.3258e-06
17:79248671 T C 0.051121 2.6911e-05
17:79254903 C T 0.220101 -6.5945e-06
17:79260671 A G 0.183258 6.2237e-05
17:79261809 A C 0.959318 -2.8396e-06
17:79262451 C T 0.248154 -8.6777e-06
17:79264862 T C 0.167156 -1.1327e-05
17:79268733 C T 0.238115 -2.5974e-05
17:79271930 C A 0.024535 -2.2741e-04
17:79272784 T C 0.089502 1.6104e-05
17:79281090 A G 0.033996 -1.2702e-04
17:79284738 G A 0.101082 -1.6553e-05
17:79290694 C T 0.363385 -1.3541e-06
17:79293970 A G 0.124858 -4.1185e-05
17:79297670 C T 0.143219 -2.9505e-05
17:79304507 G A 0.476201 1.7819e-05
17:79306212 T C 0.034298 -4.3647e-05
17:79307794 T C 0.108191 -8.7570e-05
17:79313831 G A 0.060764 -1.0950e-05
17:79317035 G A 0.183706 -4.8341e-05
17:79323500 T C 0.055168 -7.6736e-06
17:79323542 G T 0.250926 -4.5508e-05
17:79327091 G A 1.721534 5.7845e-05
17:79329094 C T 0.376127 1.9053e-05
17:79332221 C T 0.075607 -5.4288e-05
17:79333703 A G 1.776942 3.7021e-05
17:79335335 T C 0.050124 -5.1870e-05
17:79337431 A G 0.100313 -1.9319e-04
17:79337925 A G 1.020140 -4.9713e-05
17:79339602 C T 0.075720 1.2458e-04
17:79341146 T C 0.025421 1.3978e-04
17:79344460 C T 1.386170 -2.0388e-04
17:79345800 T G 0.031886 7.9963e-06
17:79347370 T C 0.041052 4.3767e-05
17:79347788 G A 0.399124 -1.6362e-04
17:79354342 C T 0.740174 -5.7060e-05
17:79363127 C T 1.885766 -1.1658e-04
17:79366663 T C 0.711128 -2.5090e-03
17:79368631 A G 0.401564 -1.0295e-04
17:79369165 T C 0.227972 -7.2410e-05
17:79382416 T C 0.530570 1.9939e-04
17:79383411 G A 0.141817 -8.4159e-05
17:79384819 G A 0.518668 1.8175e-05
17:79387495 T G 0.023347 4.1778e-05
17:79389486 A G 1.557023 4.0477e-06
17:79391999 T C 0.084130 -1.7983e-05
17:79392338 T C 0.309758 2.0521e-05
17:79392745 T C 0.025343 -1.0919e-05
17:79402603 T C 0.325536 -1.5663e-05
17:79403664 C A 0.330551 2.5779e-05
17:79406437 A G 0.146731 -1.0342e-05
17:79406783 A G 0.508174 -2.4862e-05
17:79406838 C T 0.031584 2.7489e-05
17:79406982 G T 1.225041 -3.8114e-06
17:79409189 A G 0.711242 1.3121e-05
17:79411512 A C 0.068248 7.7767e-05
17:79412465 A C 0.177108 1.4097e-05
17:79413170 G A 0.418407 1.6734e-06
17:79415652 A G 0.182356 5.0042e-05
17:79416213 T C 0.173187 4.1984e-06
17:79418260 G A 1.611954 2.8588e-06
17:79420224 G C 0.780756 -2.0145e-05
17:79427389 A G 0.020653 1.7219e-05
17:79429408 G C 0.175634 -4.5560e-05
17:79430737 A G 0.048969 -3.0119e-05
17:79432003 A G 0.069287 2.4609e-04
17:79432202 C T 1.304929 6.5029e-06
17:79438547 T C 1.658579 -2.7515e-05
17:79446592 G A 0.302845 -5.3249e-05
17:79446628 T C 0.026381 5.6405e-06
17:79457543 G A 0.435505 3.2139e-05
17:79461486 A G 1.524887 -1.7215e-05
17:79461885 T G 0.160204 7.9965e-05
17:79467404 A G 0.071988 -2.1679e-05
17:79467455 A G 0.024846 2.1340e-05
17:79471895 T C 1.656726 1.1363e-05
17:79476101 G A 0.364699 2.5900e-05
17:79478870 A C 0.429900 -1.0440e-04
17:79478916 T G 0.847346 -8.4219e-06
17:79483206 A G 0.034337 2.5952e-05
17:79484154 A G 0.034077 1.8657e-06
17:79487587 T C 0.020344 4.6888e-05
17:79488775 T C 0.779837 1.6195e-05
17:79503472 G A 0.376225 8.6825e-06
17:79505189 T G 0.799221 -4.5750e-05
17:79505624 T C 0.160412 -2.4079e-05
17:79506626 A G 0.020643 -5.9635e-05
17:79506670 A C 0.054392 3.2826e-05
17:79508400 C T 1.809581 2.3992e-05
17:79512647 T C 0.165063 -1.1002e-05
17:79514129 A G 1.329957 -1.1332e-05
17:79517183 T C 0.213794 1.4427e-05
17:79518110 C T 0.041169 -1.3928e-04
17:79518598 G A 0.068790 4.6088e-05
17:79521295 A G 0.274669 4.7428e-05
17:79523741 A G 0.241435 3.9501e-05
17:79524790 A T 1.290248 -5.4018e-06
17:79524903 C T 0.089505 -7.3723e-06
17:79524971 A G 0.160353 2.2348e-05
17:79525660 G A 0.329746 3.9574e-05
17:79525828 T C 0.045330 5.3230e-05
17:79525862 G A 1.644860 1.8219e-05
17:79532109 G C 0.452571 -1.0857e-05
17:79544372 T C 0.057797 -4.3873e-05
17:79557043 A C 0.718993 7.5527e-05
17:79560408 C T 1.472841 6.0976e-05
17:79564304 T G 0.220416 -2.1603e-05
17:79567971 A G 0.023879 1.8557e-05
17:79571637 G C 0.198150 -4.0701e-06
17:79577127 G T 1.015661 5.7799e-05
17:79580638 C G 0.084630 -5.8131e-05
17:79581648 T C 0.034188 3.2368e-05
17:79588342 C T 0.085149 -5.8206e-05
17:79596811 T C 0.900316 -3.3838e-05
17:79599226 A G 0.300602 -3.1916e-06
17:79607787 T A 0.058073 -5.6698e-05
17:79612161 T C 0.681683 -2.5085e-05
17:79612541 A G 0.199279 6.2701e-05
17:79612633 C T 0.085282 -5.9015e-05
17:79614134 C T 0.073792 -4.7851e-05
17:79617222 T C 0.028400 1.1249e-04
17:79617871 G A 0.754180 -3.9772e-05
17:79619988 T C 0.197205 -2.7336e-06
17:79622899 C T 0.561184 -4.4523e-05
17:79623591 T C 0.048547 -1.4443e-05
17:79630163 C T 0.104669 -4.8525e-05
17:79630238 G A 0.717964 -1.0357e-04
17:79634162 G T 0.322134 -8.5018e-05
17:79636596 T C 0.060835 -3.1998e-05
17:79637367 G C 0.430909 -2.1133e-04
17:79638805 T C 0.333069 -1.0906e-04
17:79639708 T C 0.097139 -6.6557e-05
17:79648574 T C 0.031451 4.3142e-05
17:79650828 G T 0.457067 -1.8928e-04
17:79651755 G A 0.047628 -1.0206e-05
17:79654783 G A 0.169295 -5.3839e-05
17:79656749 T C 0.023032 -1.7461e-05
17:79664840 A G 0.026245 -1.9710e-05
17:79671332 C T 0.022230 3.5039e-05
17:79671714 C T 0.123102 -4.8623e-05
17:79672605 A G 0.276635 -6.9985e-05
17:79673088 A G 0.324708 -6.3339e-05
17:79676166 C T 0.445619 -1.0939e-04
17:79680353 T C 0.120216 -5.4729e-05
17:79682214 A G 0.333839 3.0273e-05
17:79682558 C T 0.801925 -4.3755e-05
17:79686552 C G 1.155287 -9.1579e-05
17:79690937 C T 0.089732 -5.5300e-05
17:79693217 C T 0.060546 2.5329e-05
17:79693829 T C 1.003944 3.1753e-05
17:79694628 C T 1.810886 1.8596e-04
17:79695687 T G 0.066590 4.2013e-05
17:79697171 C T 0.020912 1.3103e-06
17:79697383 A G 0.415473 1.6028e-05
17:79698099 C T 1.268969 -9.2791e-05
17:79702205 C T 0.146062 2.4191e-05
17:79774811 C T 0.326623 -5.7143e-05
17:79798935 C T 0.400571 -3.2103e-05
17:79809146 A G 0.350006 -1.1848e-04
17:79810463 G A 0.407712 -2.8342e-05
17:79816926 T C 0.933878 4.6297e-05
17:79818260 T G 0.404797 -3.1569e-05
17:79832479 A G 0.043545 -2.3721e-05
17:79898737 C T 0.023947 2.1827e-05
17:79901665 G T 1.221234 -1.6710e-05
17:79912164 A G 0.100164 -3.3335e-05
17:79917188 G C 0.100923 -3.7371e-05
17:79921278 G C 1.209267 -2.0981e-06
17:79930426 A C 0.044804 6.7970e-05
17:79934194 A C 0.609611 -4.5379e-06
17:79945390 T C 0.057544 -1.4339e-04
17:79949231 C T 1.327444 -3.0832e-05
17:79958567 T C 0.044045 3.3526e-05
17:79959703 G C 1.448164 -8.7392e-06
17:79975835 G C 1.159246 -6.6394e-05
17:79977600 T C 0.047304 -7.7087e-05
17:79979504 C T 1.385592 -2.2470e-05
17:79986156 T C 0.218650 3.9262e-05
17:79990481 A G 0.064191 2.6440e-05
17:79992815 G A 0.268531 2.9009e-05
17:79993388 T C 0.244843 4.5715e-05
17:79997489 T C 0.245330 5.5943e-05
17:79998444 T C 0.065240 -2.5632e-05
17:80004019 G A 0.357656 7.8196e-05
17:80005032 A G 0.609841 1.6141e-05
17:80006957 C A 1.404869 7.4153e-06
17:80008392 T G 1.307486 5.6477e-06
17:80011434 C T 1.099716 7.6578e-06
17:80012769 A G 0.160574 -5.0535e-06
17:80013235 G A 1.906581 3.1916e-06
17:80013918 T C 0.066239 3.2368e-05
17:80017898 A G 0.027836 3.5341e-05
17:80019207 C G 0.125529 -1.3706e-05
17:80020812 T C 0.099554 -1.1355e-05
17:80030805 C T 0.042084 5.1549e-06
17:80031680 A G 0.126633 2.2234e-05
17:80035818 C T 0.403671 1.0843e-05
17:80038952 G T 1.496065 -9.4830e-06
17:80039481 A G 1.085480 -6.3512e-06
17:80041398 A G 0.023691 -1.6235e-05
17:80042792 T C 0.058761 3.7545e-05
17:80043739 G A 0.686616 -9.2038e-06
17:80044078 A G 0.428160 -5.8632e-06
17:80059596 C T 1.115374 -1.5297e-05
17:80059690 A G 0.100566 -3.1393e-05
17:80067349 A G 0.066372 6.2372e-05
17:80068248 T C 0.044382 3.1011e-05
17:80070674 T C 0.090245 3.5609e-05
17:80071049 G A 1.170198 -2.3070e-06
17:80071450 A G 0.463432 -1.2508e-05
17:80079599 T C 0.048423 -2.8763e-05
17:80084429 C T 0.405485 4.9946e-06
17:80092131 C T 1.536299 1.2396e-05
17:80093273 A G 0.085954 7.3214e-06
17:80095428 T G 0.673364 -1.5447e-05
17:80103805 T C 0.026307 3.4358e-05
17:80114342 A G 0.063591 -1.3665e-05
17:80135725 C T 1.484117 -2.0363e-06
17:80136105 A G 0.034392 -3.2925e-05
17:80141493 T C 0.470936 -1.4679e-05
17:80142322 A G 0.026005 2.7825e-05
17:80144334 A G 0.414853 1.2548e-05
17:80146185 C T 0.054026 3.5990e-05
17:80159665 A G 0.461585 -1.8593e-05
17:80161489 T C 0.021214 2.4573e-05
17:80165908 C G 0.807741 1.4018e-05
17:80167917 G A 1.968114 -1.3704e-05
17:80171381 T C 0.115312 1.0812e-06
17:80176641 T C 1.332011 1.3305e-05
17:80191161 C T 1.396248 -1.6344e-05
17:80191189 G T 0.486843 -3.6635e-05
17:80200881 T C 0.117860 -7.1973e-05
17:80205713 G A 1.964365 7.8320e-06
17:80206871 A G 0.053643 -9.3249e-06
17:80208097 A G 0.023087 6.6004e-05
17:80215717 T C 0.054691 -3.5828e-06
17:80219895 C T 0.037245 3.9786e-06
17:80225545 C T 1.731511 1.6696e-07
17:80228379 G A 1.964352 3.9818e-06
17:80230357 A G 0.063555 -1.8046e-05
17:80235063 T C 0.109817 -2.0095e-05
17:80236053 A G 0.084620 -2.9809e-05
17:80244003 C A 0.080780 -5.7834e-05
17:80254672 G A 0.076048 -2.5621e-05
17:80255037 G A 0.092121 -9.2520e-05
17:80257460 C A 1.961869 -8.8247e-05
17:80258752 T C 0.543602 -1.7559e-05
17:80259656 C T 0.092361 -1.0864e-04
17:80268172 A G 0.115990 -1.7565e-04
17:80269037 T C 0.031137 -3.7054e-05
17:80269470 T C 0.391373 7.0148e-05
17:80269670 T C 0.040887 8.1031e-05
17:80273234 T C 0.040750 7.3296e-05
17:80282028 A G 0.093984 -6.8925e-05
17:80285076 C T 0.097113 -3.9889e-05
17:80285990 A C 0.085782 -2.6909e-05
17:80289284 G A 0.997485 -9.9522e-06
17:80293915 A G 0.042795 6.3475e-05
17:80294859 A C 0.074678 2.4008e-04
17:80303610 G A 0.577176 -9.5305e-06
17:80307845 T C 0.096633 -4.0658e-05
17:80309791 T C 0.085720 -2.9597e-05
17:80320077 G C 0.085951 -3.0707e-05
17:80320855 A G 0.029111 3.8865e-05
17:80336569 T C 0.536860 -6.8340e-06
17:80337369 A G 0.128896 -5.0236e-05
17:80342514 G A 1.107363 -1.0644e-05
17:80347189 C T 0.091215 -5.4472e-05
17:80349932 A G 0.712900 -2.5814e-05
17:80350331 A G 0.390334 1.6648e-05
17:80352300 T C 0.035892 -7.3087e-05
17:80352303 A G 0.708817 -1.3708e-05
17:80354688 A G 0.062062 3.3770e-05
17:80361038 G A 0.707879 -4.1101e-06
17:80367353 A G 0.592444 -3.3305e-05
17:80373377 T G 0.158260 -1.8633e-05
17:80377406 C T 0.596459 -3.8754e-05
17:80377452 C T 0.031847 -4.5140e-05
17:80379332 G T 0.488216 -8.2305e-05
17:80385268 C T 1.091998 2.3032e-06
17:80385706 A G 0.225116 -1.2436e-05
17:80385765 T G 0.762985 -6.1155e-05
17:80388013 A G 0.510950 -6.7282e-05
17:80391684 G A 0.662711 -8.9783e-05
17:80401946 G A 0.208647 -6.3359e-05
17:80404555 A G 0.033006 5.7456e-05
17:80405310 T C 0.069894 4.7419e-05
17:80406103 T C 0.069855 -3.5827e-04
17:80408815 T C 0.257619 -3.0478e-05
17:80417205 T G 0.064117 1.6059e-06
17:80420966 A G 0.082007 5.2715e-05
17:80421139 G A 0.441049 -5.6328e-05
17:80426635 C T 0.150385 4.0924e-05
17:80427340 C G 0.698236 -1.2074e-04
17:80429853 A G 0.208559 -6.5126e-05
17:80433518 A G 0.033314 -4.2216e-05
17:80435812 C T 0.068755 -2.5651e-04
17:80436297 A G 0.165439 2.1104e-05
17:80437415 G A 0.034652 7.5297e-05
17:80448030 T G 0.021954 5.4712e-05
17:80454110 G A 0.032029 9.7879e-05
17:80454770 T C 0.706535 -8.8358e-05
17:80456561 G T 0.052539 -1.1198e-05
17:80457197 T C 0.037781 1.0697e-04
17:80459681 G A 0.743667 -5.5001e-05
17:80464705 T C 0.132034 1.2727e-05
17:80476993 C G 0.142138 -1.9165e-06
17:80479982 A G 0.195839 -2.5918e-05
17:80481781 T C 0.201769 -3.7130e-05
17:80486673 T C 0.122440 -2.6421e-05
17:80486920 A G 0.087752 -1.2172e-05
17:80498755 G A 0.213957 3.3369e-05
17:80502362 C T 0.374842 -4.5518e-05
17:80503161 A G 0.481371 6.7960e-05
17:80505809 A G 0.891644 1.2769e-05
17:80506440 C T 0.120301 -8.4284e-06
17:80508790 T C 1.265149 -1.8683e-05
17:80510765 C G 0.062935 2.2629e-05
17:80512190 A G 0.115244 5.9255e-05
17:80513963 T C 0.073146 -9.3840e-05
17:80516236 A G 0.151564 -8.2016e-06
17:80516326 T C 0.087989 -2.1323e-05
17:80524455 T C 0.122216 -5.9820e-06
17:80530429 C T 1.271196 -7.0852e-06
17:80530443 C T 0.204557 -3.3164e-05
17:80531364 T C 0.035862 2.2028e-05
17:80535582 A G 0.180100 9.6804e-05
17:80536366 A C 0.055100 -2.2042e-05
17:80541103 T C 0.732699 -6.5165e-05
17:80544855 C T 1.201117 -3.3156e-05
17:80544930 C T 0.287132 -1.8811e-05
17:80545076 G A 0.072260 -6.3564e-05
17:80545156 G A 1.975754 3.6281e-05
17:80545238 G A 0.589886 7.6980e-05
17:80546400 T C 0.587458 -1.6221e-05
17:80552569 A G 0.305308 -1.2737e-05
17:80553009 T C 0.086688 -2.4536e-05
17:80553085 A G 1.455376 -1.0442e-05
17:80555865 C T 0.317022 -2.8353e-05
17:80556270 T C 0.119759 7.3454e-05
17:80556833 A G 0.082040 1.9700e-04
17:80559272 T C 0.069196 -5.6324e-05
17:80561616 T C 1.638881 -2.9627e-05
17:80561753 A G 0.483562 -2.0895e-05
17:80562220 T C 0.316893 -6.2921e-06
17:80563431 T C 0.032487 -2.4690e-05
17:80569925 C A 0.070404 5.8850e-05
17:80569978 G C 0.165215 4.3425e-05
17:80571060 G A 0.670663 -3.8280e-05
17:80573379 G A 0.046898 -1.9222e-05
17:80573681 G A 0.151989 4.5262e-05
17:80574532 G A 0.513942 2.2782e-05
17:80576672 G A 1.563355 2.1987e-05
17:80580843 C T 0.470816 3.5835e-05
17:80584051 T C 0.075788 7.4679e-05
17:80588575 A C 0.756971 -1.2053e-06
17:80588763 G T 0.121424 -4.5713e-06
17:80590382 C T 0.484818 3.0740e-05
17:80590388 G A 0.141268 1.3240e-06
17:80590530 C A 0.228021 1.5139e-05
17:80608149 A G 0.212431 1.7070e-05
17:80609934 A G 0.791444 4.7039e-06
17:80610696 T C 0.044616 -7.5894e-06
17:80611005 A G 1.430517 1.2767e-05
17:80613020 A G 0.068605 6.5039e-05
17:80618760 T C 0.148289 1.5423e-05
17:80620739 A G 0.044584 -3.8685e-06
17:80624957 G A 0.483873 -1.6973e-05
17:80627639 A G 0.636320 1.5069e-05
17:80627972 A G 0.268187 -3.5329e-05
17:80631521 T A 0.448748 2.6359e-06
17:80633526 G A 1.778653 9.6224e-05
17:80633594 C T 1.157253 4.2363e-06
17:80636382 C T 1.335546 2.5151e-05
17:80636719 G A 0.034110 -1.3254e-05
17:80639748 A C 0.310037 4.8879e-05
17:80651648 A C 0.023889 6.5984e-05
17:80661316 T C 1.528214 -1.9576e-05
17:80662614 T C 1.614989 -4.8207e-05
17:80666076 G A 1.718752 1.8371e-04
17:80667525 C T 0.680498 -3.3704e-05
17:80667893 T C 0.023528 3.0275e-06
17:80667919 T C 0.449472 3.5845e-05
17:80680449 T G 0.773476 8.8407e-06
17:80681072 C T 1.199176 -6.1905e-05
17:80681175 G A 1.785887 2.6716e-05
17:80684784 A G 0.036982 -4.7929e-06
17:80685533 T C 0.624382 3.5357e-06
17:80690632 T C 1.098479 3.6926e-05
17:80691134 T C 0.039043 -1.3500e-05
17:80699238 G A 0.021562 -1.3784e-04
17:80703435 A G 0.222263 1.0217e-05
17:80703621 G T 0.043292 -3.7400e-05
17:80704231 A G 0.191438 3.4859e-05
17:80708024 T C 1.243302 -2.1411e-05
17:80721000 G A 0.800094 -3.5752e-06
17:80731098 A G 0.212915 2.0600e-05
17:80734906 G T 0.852033 -4.7502e-06
17:80737551 C T 0.049533 -1.9248e-05
17:80744373 T C 0.085055 -1.2720e-05
17:80746367 C G 0.064561 -4.8248e-06
17:80752787 G T 0.839316 1.3276e-05
17:80754807 C G 0.059735 -5.4873e-05
17:80755271 T C 0.035337 -1.0152e-04
17:80763292 T C 0.059452 -1.1438e-06
17:80764011 A G 0.142540 2.6764e-05
17:80778400 C A 0.054347 2.6267e-05
17:80779610 T C 0.112929 -1.3485e-05
17:80780030 G A 0.142550 9.9362e-06
17:80780486 G A 1.133170 -2.8118e-05
17:80784286 T C 0.022980 -6.2143e-05
17:80784976 G A 0.051156 -2.4037e-05
17:80789269 A G 0.043766 -1.9769e-05
17:80789468 A G 0.217225 -1.0291e-05
17:80789628 C T 0.354894 2.9529e-05
17:80790442 G T 1.677275 2.0768e-05
17:80791139 T C 0.041971 -7.8847e-05
17:80811681 A G 0.056999 -8.5407e-06
17:80812436 G A 0.131443 -1.0683e-05
17:80813621 T C 0.099343 7.6598e-05
17:80828203 T C 0.106269 1.9540e-05
17:80837899 T C 0.032753 7.8224e-05
17:80838723 T C 0.044756 -8.4251e-05
17:80842024 C A 0.042555 -3.7348e-05
17:80849805 A G 0.080443 2.5207e-05
17:80858308 T C 0.277645 -1.5591e-05
17:80860251 T G 0.528983 -4.0140e-05
17:80863857 C T 0.850283 -5.4850e-05
17:80865050 T G 0.032555 -3.8969e-05
17:80867153 G A 0.184946 1.4781e-05
17:80874102 C A 0.829267 -4.6105e-05
17:80878946 A G 0.029098 -6.8404e-05
17:80886864 T C 0.046859 -1.1398e-05
17:80887244 C T 0.500868 -3.9709e-05
17:80893271 T C 0.312378 1.0398e-05
17:80893588 T C 0.227423 8.9531e-06
17:80893992 G C 0.811691 9.3899e-06
17:80894178 T C 0.050838 -1.6121e-04
17:80895745 C T 1.434652 -1.7322e-05
17:80895933 G A 1.633577 -1.7868e-05
17:80896162 A G 0.185887 1.0713e-05
17:80899281 A G 0.966423 -2.2218e-05
17:80901186 A G 0.043886 -1.2537e-05
17:80902741 G A 1.340262 -3.6138e-05
17:80904844 T C 0.442850 -9.0999e-06
17:80916293 G A 0.168675 -3.4964e-04
17:80917292 C T 0.044415 -2.2231e-05
17:80921487 T C 0.626222 6.1955e-06
17:80923546 A G 0.028605 2.8912e-05
17:80924707 A C 0.495474 -1.2430e-04
17:80925300 C G 1.664003 -1.5907e-04
17:80926215 A C 1.024054 -1.2527e-04
17:80928947 T C 0.868833 -1.1701e-04
17:80931905 A C 0.277629 -9.2889e-05
17:80936029 T C 0.168110 -1.5772e-05
17:80938468 G A 0.023464 -9.0981e-05
17:80939541 A G 1.377436 -5.5642e-05
17:80940601 A G 0.514760 -1.7236e-05
17:80943082 A G 0.026057 -3.7402e-05
17:80943125 G A 0.056625 -2.8169e-06
17:80943610 A G 1.546760 -1.0546e-04
17:80943893 G T 0.694107 -4.1056e-06
17:80944629 A G 0.153394 5.2255e-05
17:80953207 C A 0.092176 -2.2882e-05
17:80958998 C T 0.868498 -4.5090e-05
17:80959633 C T 0.055973 -2.4315e-05
17:80960245 T C 0.024869 -1.5090e-05
17:80963331 T C 1.139087 7.3954e-06
17:80969370 A G 0.612564 -7.6935e-06
17:80971101 C T 1.285922 -4.7689e-06
17:80971695 T C 0.264844 -1.3414e-05
17:80973939 A G 0.101764 9.8673e-05
17:80978560 T C 1.300297 -1.2793e-05
17:80988344 C T 0.274837 1.4181e-04
17:80995794 C T 0.257427 2.9239e-05
17:80998229 G A 0.510541 1.8632e-05
17:80999058 A G 1.195008 4.4685e-05
17:81004672 T C 0.827332 2.6831e-05
17:81012461 C T 0.509508 1.3216e-06
17:81012604 A G 0.198322 -1.3193e-05
17:81015359 G A 0.312186 5.6527e-06
17:81016049 C T 0.914942 1.0218e-05
17:81018007 C G 0.162184 1.9130e-05
17:81022985 A G 0.399302 -2.7764e-05
17:81023655 C T 0.571418 4.4063e-05
17:81024472 T C 0.531901 -2.6985e-06
17:81026976 C G 0.939067 8.0589e-06
17:81028333 A G 1.058200 3.4961e-05
17:81028688 G C 0.237764 9.0164e-05
17:81029594 T C 0.226407 -5.2249e-05
17:81032839 T C 0.088927 -5.3257e-05
17:81032917 C T 0.119908 1.2008e-04
17:81033874 C T 1.352485 1.1916e-04
17:81034498 A C 0.062396 8.2671e-05
17:81035656 T C 0.111729 -2.0985e-05
17:81036061 C G 0.561856 2.8995e-05
17:81040193 A C 0.534397 7.1562e-05
17:81042402 T C 0.136594 6.3918e-05
17:81042978 T C 0.105422 -3.1660e-05
17:81043175 T G 0.226696 1.6329e-05
17:81044305 A G 0.072835 -2.2275e-05
17:81046413 T C 1.064555 6.9005e-05
17:81047572 T C 0.895558 2.8398e-05
17:81047708 G A 0.070206 1.6545e-05
17:81047721 T C 0.405664 3.3729e-05
17:81049906 C T 1.429595 -1.8443e-05
17:81051887 G T 1.305156 2.7556e-06
17:81052130 G A 0.020656 -2.1271e-05
17:81103682 C T 0.591464 -1.9899e-05
18:65863 T C 0.315072 4.1920e-05
18:82931 T C 0.188607 9.6138e-06
18:84627 A C 1.089963 -3.9308e-05
18:100949 G C 0.313235 3.3124e-05
18:115408 T G 0.548879 -2.3783e-04
18:134177 A G 0.061092 -1.5534e-05
18:136305 C T 1.663432 -1.0064e-04
18:144042 G A 0.115039 -1.1730e-05
18:148913 A G 0.547357 -1.9683e-04
18:155280 A G 0.037141 -2.5226e-05
18:161221 T C 0.056343 2.8077e-05
18:166819 C T 0.465035 6.4479e-05
18:175846 G C 0.024191 2.0109e-05
18:180584 A C 0.100904 -1.3551e-05
18:191652 T C 0.089005 1.1229e-04
18:202494 G A 1.481361 -2.3784e-05
18:208512 T C 0.526740 -3.8001e-04
18:213466 C T 0.055139 1.9545e-05
18:213592 G A 0.236141 5.6938e-05
18:224184 G C 1.310190 -5.4376e-06
18:224637 C T 0.055178 -2.4968e-05
18:227116 G A 0.066606 2.2298e-05
18:229038 C T 0.121190 -1.6247e-04
18:229887 T C 0.460339 5.9547e-05
18:241993 C G 0.058229 -1.8077e-05
18:273061 A G 0.530820 -2.6658e-04
18:274474 T C 0.209851 6.0025e-05
18:278796 G A 0.253496 9.9857e-05
18:279300 C T 0.532076 -1.9113e-04
18:283900 C T 0.103127 1.0170e-05
18:287705 G T 0.143079 4.7171e-06
18:293384 G C 0.702533 2.9070e-04
18:293519 A G 0.167542 -4.7857e-05
18:294906 G T 0.071488 2.5529e-05
18:297913 A G 0.076856 1.4100e-05
18:298506 T G 0.049423 -1.2487e-04
18:301603 G A 0.610458 -5.5216e-05
18:303569 T C 0.174716 7.1623e-06
18:304244 T G 0.109590 -2.7374e-05
18:306394 C A 0.934497 6.5166e-06
18:308555 G A 0.170597 5.8303e-05
18:311250 A C 1.106954 2.9875e-05
18:311798 T C 0.051646 -1.2213e-04
18:314269 C T 0.058540 1.9753e-05
18:316120 T C 0.065184 -3.1610e-05
18:320449 C T 0.160366 5.0394e-04
18:321998 C T 0.416453 -1.3921e-04
18:322109 G A 0.694734 9.5114e-04
18:322367 T G 0.366812 -1.9878e-05
18:331733 A G 0.048875 3.6884e-05
18:331827 T C 0.172262 3.2333e-05
18:332259 C G 0.043337 1.6269e-04
18:332528 G A 0.979824 -3.9851e-05
18:334758 C T 1.645749 1.7403e-05
18:335363 T C 0.128243 5.3123e-06
18:337772 T C 0.117613 -1.0739e-05
18:338054 T C 0.035784 -6.6497e-05
18:338768 A G 0.317671 -1.8289e-05
18:339756 C T 1.386498 -4.3916e-06
18:339994 G A 0.045580 8.6284e-05
18:341889 A G 0.174531 2.5058e-05
18:342992 A T 0.555533 -4.9769e-05
18:343869 A G 0.048550 2.4348e-05
18:345320 C T 0.121514 1.8775e-05
18:346821 T C 0.530210 -8.9457e-05
18:351004 C A 0.848508 7.1811e-06
18:351378 T C 0.138964 -6.3640e-05
18:352577 G A 0.499492 -1.7150e-05
18:354059 G A 0.058706 6.8403e-05
18:355568 T C 1.279118 1.0309e-04
18:356374 G A 0.649582 5.7387e-05
18:357443 G C 0.053471 5.9257e-05
18:361437 G A 0.583570 1.5393e-04
18:362116 T C 0.059261 -2.9088e-05
18:362857 A G 1.226813 2.2835e-05
18:364326 A G 0.997387 1.5221e-05
18:364907 A G 0.107074 -1.8596e-04
18:365030 T C 0.033308 -1.6248e-05
18:365759 C T 1.294221 1.5400e-05
18:366043 C A 0.534043 -2.3371e-05
18:367725 A C 0.495682 -4.1931e-05
18:370039 G A 0.128399 9.6303e-05
18:371396 A G 0.096006 -3.6931e-05
18:372041 T C 0.847008 8.0030e-06
18:373036 G A 0.074013 9.0690e-05
18:376543 C G 0.027001 -2.4569e-05
18:379644 C T 0.430734 -1.9372e-05
18:385735 G A 0.430578 -1.6761e-05
18:386092 A C 0.198176 -2.8816e-05
18:387554 C T 0.020059 -3.0744e-05
18:388703 G A 0.120885 -1.3914e-05
18:389081 G T 0.345971 -2.0115e-05
18:391402 C A 0.370837 8.4256e-05
18:392278 A G 0.181950 1.4239e-06
18:392838 A G 0.083958 -3.9234e-06
18:393838 T C 0.086149 -1.3272e-05
18:395885 T C 0.335965 -2.8465e-05
18:399706 A C 0.035470 -1.6431e-05
18:400450 A C 0.183356 -1.8813e-05
18:400706 C T 0.472861 -3.3737e-06
18:403622 C T 0.080881 -3.7562e-05
18:409864 C A 0.040507 6.3328e-06
18:413832 G A 0.755887 7.6462e-06
18:424886 G A 0.519025 -4.8133e-05
18:428607 T C 1.336354 3.2446e-05
18:439151 C A 0.039228 1.1503e-05
18:448051 C T 0.828735 -4.0316e-05
18:452663 G A 0.494597 1.9122e-05
18:453958 T C 0.218465 -4.9648e-05
18:457450 G T 0.040241 5.1480e-06
18:460131 C A 0.043983 5.0483e-06
18:460565 A G 1.517954 8.4414e-06
18:464399 C T 0.048307 -3.4408e-05
18:466283 G T 0.888288 3.0207e-05
18:466351 T C 0.489972 -5.2274e-05
18:472143 G A 0.023827 2.8722e-05
18:473173 G T 1.086808 2.2163e-05
18:475155 C A 0.340694 -4.6978e-05
18:480801 C A 0.029218 4.6315e-05
18:481008 C G 0.183284 -1.6609e-05
18:482029 C T 0.275250 1.1232e-05
18:487336 A G 0.050497 9.4726e-06
18:489191 T C 0.071822 6.8853e-06
18:489242 T C 0.726477 -1.5608e-05
18:489385 T C 0.934037 -3.4546e-05
18:491333 C T 0.085324 3.5445e-06
18:492199 T C 1.312618 -1.3455e-04
18:493505 G T 0.146932 -1.5932e-04
18:494113 G A 0.565189 -1.5677e-04
18:495656 A C 0.419513 6.0948e-06
18:496088 A G 0.054460 -7.0619e-06
18:496180 G T 0.331716 2.6385e-05
18:497729 C T 0.529736 5.6083e-05
18:498345 C T 0.266947 -2.5531e-05
18:499706 T C 0.307467 1.0265e-04
18:499745 T C 0.081105 -2.2081e-05
18:499963 A G 0.375907 -1.2321e-05
18:503177 T G 0.401198 2.9122e-06
18:506034 G A 0.427745 -5.4987e-06
18:508489 A C 0.054727 -5.6769e-06
18:509034 T C 0.055739 4.3685e-06
18:510930 C T 0.060433 -1.1306e-04
18:511960 T C 0.404112 -2.5501e-06
18:513882 C A 1.577835 -3.9639e-05
18:516519 G A 0.348117 4.9435e-05
18:517029 G T 0.776858 1.9667e-05
18:519222 T C 0.238215 -3.6493e-05
18:519393 G A 0.547091 -1.2981e-05
18:520403 T C 0.642091 -4.1305e-05
18:521402 C T 1.728655 -8.1785e-05
18:522508 G A 0.072474 -8.7256e-06
18:526548 A G 0.108768 -6.9169e-05
18:530318 G A 1.210000 1.3040e-05
18:532488 G A 0.107019 1.4134e-04
18:532550 G A 0.085691 -5.0340e-05
18:544739 C T 0.034025 -3.0042e-05
18:545463 A G 1.807923 -5.9108e-05
18:549346 T C 0.169561 -1.7747e-05
18:550464 T C 0.641539 7.9095e-05
18:551899 T G 0.820182 1.0735e-04
18:555074 C T 1.535147 2.2366e-05
18:555705 G C 0.064396 1.5602e-05
18:560019 G A 1.537386 -4.0164e-05
18:560682 G T 1.277044 -5.8802e-05
18:561648 A T 0.049079 5.0050e-05
18:564104 T C 0.030419 -6.6569e-06
18:566295 C T 0.130664 -1.7299e-05
18:567127 C A 0.496019 -1.0442e-05
18:568118 G A 0.290446 -1.2973e-07
18:571960 T C 0.592970 -3.3639e-05
18:575087 T G 1.604943 -8.5509e-07
18:578471 A G 0.038449 5.8862e-05
18:578479 G A 1.013347 2.4131e-05
18:579153 T C 0.076609 2.1986e-05
18:580623 C T 0.276801 8.1623e-06
18:582022 C T 0.689495 7.7035e-05
18:583864 C A 0.093812 1.2060e-05
18:585462 G A 0.636700 -4.4091e-06
18:594505 C A 0.331554 -2.0924e-05
18:595706 A G 1.198267 -3.2927e-06
18:597146 A G 0.190915 -2.3181e-05
18:597950 T C 0.293663 -4.7243e-06
18:600441 T C 0.732485 7.5908e-05
18:603733 A C 0.051913 6.2826e-05
18:605312 A G 0.374271 2.6547e-05
18:610273 A G 1.727217 -1.2868e-05
18:610531 A G 0.101965 1.4524e-04
18:611323 G A 0.901060 -9.4870e-06
18:612454 G A 0.455700 3.3373e-05
18:612753 C T 0.662948 1.9187e-05
18:612819 C T 0.505721 1.4327e-04
18:613020 T G 1.113884 7.4233e-05
18:614449 T C 1.891611 -1.7239e-05
18:614955 T C 0.129385 1.6826e-05
18:617110 G A 1.956994 -1.8778e-05
18:618124 C T 1.446294 2.1609e-06
18:618201 T C 0.328516 -2.5970e-05
18:618741 C G 0.086074 5.3737e-05
18:620709 C A 1.570788 -1.4431e-04
18:622591 C T 0.396939 1.3963e-04
18:622793 C G 0.023681 2.1727e-04
18:624390 G T 0.286042 4.0263e-05
18:629035 G A 0.215154 2.0436e-03
18:629239 G C 0.994268 -2.7276e-06
18:630050 C T 0.402262 -1.6712e-04
18:630914 G C 0.184368 -1.4526e-05
18:631314 T C 0.767403 3.9352e-05
18:631435 A G 0.553183 9.4875e-05
18:631994 A G 0.400289 -7.0975e-05
18:632651 G A 0.405833 7.0507e-05
18:635604 G A 0.173654 1.0748e-05
18:641024 A C 0.497924 -1.4778e-05
18:642800 T C 0.516983 2.5612e-08
18:647156 T G 0.025417 -6.5797e-05
18:647388 T C 0.173933 -8.1868e-06
18:649759 C T 0.894098 -5.9445e-05
18:651091 G A 0.503053 1.6053e-05
18:651574 C T 0.537191 1.8253e-05
18:657352 C T 1.396722 2.2970e-06
18:658064 C G 0.263945 8.0484e-06
18:658147 A C 0.022743 -8.3981e-05
18:658170 T G 0.084172 -1.6256e-04
18:658332 T C 0.195537 1.8828e-05
18:659236 T C 1.045768 3.8537e-05
18:660383 G A 0.915971 -9.7587e-05
18:661647 A G 0.397092 4.2958e-05
18:667898 C T 0.603402 8.2090e-06
18:668465 T C 0.315182 -3.0083e-04
18:674320 G A 0.188049 5.0040e-04
18:675307 G A 0.033743 -4.3525e-05
18:675903 T C 0.611948 -6.4997e-06
18:676789 T A 0.398685 5.0612e-05
18:678158 G A 0.040705 -8.3065e-05
18:681724 T C 0.490102 -7.9044e-06
18:683607 T C 1.102514 -1.5313e-05
18:688463 T G 1.130314 -5.2241e-05
18:689018 A G 0.046505 -1.6238e-05
18:695367 A G 0.491842 -1.5669e-05
18:705519 T C 0.046492 -1.2789e-04
18:706558 T C 0.287028 -9.1676e-06
18:707497 C T 1.112878 -4.6576e-05
18:709140 A C 0.075727 -1.9832e-05
18:718874 A G 0.025684 -9.1548e-06
18:729159 A G 0.831409 -1.3400e-05
18:737535 A G 0.243597 4.6868e-06
18:740726 C T 0.213704 -1.4195e-05
18:750937 C T 1.042974 -2.1582e-05
18:755201 T C 0.039806 -6.2044e-05
18:800089 G A 0.426294 1.9294e-04
18:803740 A G 0.080693 1.9527e-05
18:807975 C T 0.628887 -7.7612e-05
18:811672 T C 0.039358 -1.5478e-05
18:812661 T G 0.236333 1.3350e-05
18:813222 T C 0.706123 8.4402e-05
18:813554 A G 0.612272 -1.8502e-05
18:814443 G A 0.064409 -9.5024e-05
18:817883 G A 0.037264 9.3069e-05
18:823843 G T 0.020890 -5.0255e-05
18:826506 C T 0.024642 -9.3614e-06
18:830955 G A 0.040338 -2.2196e-05
18:833417 A G 1.367906 1.9924e-04
18:833518 T G 0.475772 2.8860e-05
18:835047 C T 0.057417 -8.3628e-05
18:838929 G T 0.057255 -8.7747e-05
18:841271 G T 1.292452 -3.6885e-05
18:845821 C T 1.150613 -1.3198e-04
18:846744 C T 0.442912 1.4160e-04
18:847251 T C 0.840205 -3.0035e-05
18:847307 G A 0.177004 4.7096e-05
18:848179 A G 0.037109 4.7221e-05
18:848937 G A 0.309898 4.6027e-05
18:853573 G A 1.099589 -3.3679e-05
18:854050 C T 0.246249 4.9822e-05
18:855099 A G 0.912576 -6.6105e-05
18:855443 T G 0.033058 -3.3544e-05
18:857026 T C 0.071897 -4.0400e-05
18:860310 A G 0.459456 -1.5731e-05
18:861706 T C 0.036557 1.4958e-05
18:863355 A G 0.129385 -1.0085e-05
18:863556 T C 0.227693 -8.5567e-05
18:864782 C T 0.098450 2.1446e-04
18:865028 A C 1.476713 -7.9697e-06
18:866463 T G 0.460832 1.7489e-05
18:868276 C A 0.145257 -1.7758e-04
18:870481 C T 0.286314 3.6062e-05
18:876569 A C 0.291878 -1.9634e-05
18:881639 G C 0.123416 5.2303e-05
18:883067 A G 1.705399 6.6320e-06
18:887771 C T 0.528327 -4.7350e-06
18:888133 G C 0.065658 -3.0541e-05
18:888385 T C 0.256139 -3.2649e-07
18:891060 T C 0.045824 3.4466e-05
18:892467 T C 1.716337 1.7417e-04
18:895431 T C 0.283659 1.7624e-05
18:896372 C T 0.028579 -6.8099e-05
18:900332 A G 0.919132 7.1337e-05
18:900440 T C 0.635207 1.3631e-04
18:904159 G A 1.473854 5.8554e-05
18:905125 G A 1.520044 -6.2988e-05
18:905537 C T 1.967078 8.2696e-06
18:907094 T C 0.097087 1.0731e-04
18:907521 G A 0.190266 -3.3643e-05
18:907675 A G 1.438654 -2.6480e-05
18:907710 G A 0.456317 -4.8085e-06
18:908766 T G 1.251663 3.1352e-05
18:908829 T G 0.034863 -1.7715e-06
18:908860 C T 0.049663 -3.6997e-04
18:909561 G A 0.644405 1.3003e-05
18:910635 G A 0.617530 5.9222e-06
18:913491 C A 0.033707 9.7410e-06
18:913665 A C 1.134238 -4.8226e-05
18:914304 T A 1.229234 -6.6142e-06
18:918141 C T 0.382664 2.0632e-05
18:918249 C T 0.451056 -7.2134e-06
18:920526 A T 0.027550 9.4854e-06
18:923096 G A 0.822094 9.1194e-06
18:928474 A G 0.186907 1.7541e-07
18:932779 T C 1.036339 4.7210e-05
18:933354 T C 0.103043 5.6170e-05
18:938932 T C 0.864230 -2.0035e-05
18:945728 T C 0.868505 -7.1557e-06
18:951057 G C 0.822220 3.0661e-05
18:951623 C T 1.913559 8.7617e-05
18:953167 A C 1.519411 1.0344e-05
18:954176 A C 0.071176 1.0118e-04
18:955285 A G 0.815807 -1.9587e-05
18:962050 T C 0.357033 -2.5065e-05
18:962062 G A 1.843824 -7.5052e-07
18:963295 T C 1.974320 -1.0044e-04
18:965990 C T 0.183242 -9.4153e-06
18:968021 T C 0.920797 5.8306e-06
18:983039 T C 0.040312 1.6100e-05
18:984339 A G 0.559448 -7.8727e-05
18:984954 C A 0.202386 -1.5650e-05
18:985320 A G 0.157711 8.6058e-05
18:988105 C T 0.094322 -2.4627e-05
18:1006470 G A 0.350940 3.8552e-06
18:1008715 A G 0.144270 9.3781e-06
18:1008726 T C 0.029033 -5.2409e-06
18:1009543 C T 0.083640 4.7197e-05
18:1010790 C G 0.042341 7.2980e-05
18:1017892 G A 0.200052 -2.2917e-05
18:1019854 G A 0.179594 -7.8478e-05
18:1025721 T C 0.076593 4.3183e-05
18:1027770 A G 0.155387 -3.4235e-06
18:1028326 T C 0.156053 5.3739e-05
18:1038880 C A 1.146880 8.2127e-05
18:1040133 T G 0.550421 -2.6304e-05
18:1040186 T C 0.673490 -3.8010e-06
18:1046049 C T 0.318824 -2.6917e-07
18:1047328 T C 0.383408 1.2256e-04
18:1050659 T C 0.146968 4.2277e-06
18:1053752 G A 0.033779 3.7429e-06
18:1054617 A G 0.249154 2.1534e-05
18:1063447 C T 1.180616 6.6935e-06
18:1067457 C G 0.070735 2.1276e-05
18:1071840 C T 0.033266 1.3944e-05
18:1078002 A G 0.913744 -8.7613e-06
18:1078213 A C 1.308574 5.9733e-06
18:1081064 A G 0.281588 5.5715e-06
18:1082023 T C 0.326789 -1.0188e-05
18:1089119 A C 0.132599 2.3875e-04
18:1090384 C A 0.070482 1.1104e-05
18:1095511 G A 0.023931 -1.6249e-06
18:1096439 A G 0.936873 3.5333e-05
18:1097804 C A 0.347760 -2.3123e-05
18:1099333 A G 0.061692 -7.6946e-05
18:1099406 C G 0.327613 -1.8345e-05
18:1101785 C T 0.189880 4.5735e-05
18:1104007 G C 0.332933 3.3354e-05
18:1126777 T C 0.139863 -1.1628e-04
18:1127809 G A 0.048034 1.8533e-05
18:1128178 A G 0.065950 4.4092e-06
18:1128245 C T 0.225713 4.2580e-06
18:1131107 C A 0.062659 1.0752e-04
18:1134695 A G 0.098561 5.2536e-05
18:1159238 A G 0.257924 -2.1082e-04
18:1159778 T C 0.281575 -5.4342e-06
18:1162781 C T 0.695146 5.0616e-05
18:1167464 A G 0.060903 -8.1943e-05
18:1172054 A G 0.042149 4.2423e-05
18:1173345 G T 1.236872 1.6015e-05
18:1175468 A G 0.051838 -5.7155e-05
18:1175547 C T 1.379282 4.4029e-05
18:1175842 A G 0.053656 -1.8127e-05
18:1180575 T C 0.085156 -1.1223e-06
18:1187213 A G 0.035343 3.8111e-06
18:1187565 C T 0.138684 8.0521e-05
18:1194377 A G 0.422759 -1.2777e-05
18:1194443 A G 0.041481 5.0976e-05
18:1194596 T C 0.044623 6.7027e-05
18:1197256 C A 0.041617 5.8025e-05
18:1210675 A G 1.891361 1.7582e-05
18:1213233 A C 0.033912 9.7221e-05
18:1215306 G A 0.667775 -3.0455e-05
18:1216058 G A 0.034398 -1.4824e-05
18:1218394 A G 0.045489 4.0040e-05
18:1234599 G T 1.794778 2.3693e-05
18:1255268 T C 0.977575 7.8071e-05
18:1265368 A G 0.037563 9.9844e-05
18:1266259 T C 1.130882 4.1843e-05
18:1287532 A G 0.226284 -2.1387e-05
18:1293997 T C 0.276567 9.8576e-05
18:1294940 T C 0.080384 2.1105e-05
18:1303484 T C 0.036343 7.7331e-05
18:1312467 T C 0.044191 -6.2053e-05
18:1316717 G A 0.046976 2.6952e-05
18:1323701 C T 0.027290 -1.5353e-05
18:1342349 C G 0.048540 -1.5194e-04
18:1359018 C A 0.028774 -5.3898e-05
18:1367066 A G 0.890157 3.1438e-05
18:1368972 T C 0.020046 5.1254e-05
18:1375378 G T 0.046680 1.3695e-05
18:1381678 A G 0.092273 -3.0227e-05
18:1383822 T G 0.246151 -2.2621e-05
18:1396251 C A 0.033610 -1.3627e-04
18:1402163 T C 0.221428 2.5105e-05
18:1410761 A C 0.063153 -7.2304e-05
18:1420484 C T 0.963622 4.8220e-05
18:1427475 A G 0.048644 1.0208e-04
18:1429646 T C 0.083744 1.7344e-06
18:1433317 C T 0.987702 7.7326e-07
18:1435176 T A 0.067638 -4.9941e-05
18:1436122 A G 0.319810 -1.7033e-05
18:1436199 G A 0.785495 1.2520e-05
18:1437602 G C 0.140625 1.4855e-05
18:1445652 A G 0.861520 -2.7198e-05
18:1446230 C T 0.119194 2.0245e-05
18:1451929 T C 0.682591 1.6685e-05
18:1460015 T C 0.189455 1.5621e-05
18:1460947 C T 0.152125 -2.6716e-05
18:1466007 T C 0.612100 -4.1907e-06
18:1466840 G A 0.057463 2.7303e-05
18:1467977 T G 0.037641 -1.6403e-04
18:1473445 G A 0.107671 -2.6876e-05
18:1475827 T C 0.993499 -3.0457e-05
18:1481898 G A 0.465486 -3.3923e-05
18:1485185 T G 0.031714 3.3829e-06
18:1485656 C G 0.477622 -1.7398e-05
18:1486482 G T 0.107678 1.9395e-05
18:1487818 G A 0.625758 -2.0867e-05
18:1488639 G A 0.158078 -1.4310e-05
18:1494602 G A 0.082390 3.4719e-05
18:1500671 C T 1.786404 3.3695e-05
18:1506324 C T 0.173346 -2.5325e-05
18:1510746 A C 0.136425 9.3532e-05
18:1523921 C T 0.127889 -3.5955e-05
18:1524780 T C 0.348438 -2.7812e-06
18:1527570 T C 0.053883 1.3303e-05
18:1561386 A G 1.043091 -3.6277e-05
18:1562058 G A 0.077333 -4.5379e-05
18:1563327 C A 0.752560 -5.7061e-05
18:1566954 A G 0.291852 1.4588e-05
18:1570738 G A 0.754955 5.8772e-05
18:1571172 G C 0.283413 2.5569e-04
18:1574369 C A 0.876535 4.3285e-05
18:1574870 G A 0.335659 2.8682e-05
18:1575201 G T 0.589601 6.5215e-06
18:1580069 C A 1.944231 -8.9239e-06
18:1583563 C T 0.126321 1.3559e-05
18:1586704 A G 0.563557 3.3545e-05
18:1592917 G A 0.129603 -1.2229e-05
18:1593885 C T 0.705789 9.3336e-06
18:1599016 G A 0.054327 -1.1017e-04
18:1603332 T C 0.432522 4.3790e-05
18:1608093 A G 0.260072 -3.0506e-05
18:1610266 G A 1.756474 -2.2703e-05
18:1615517 G A 0.029971 -3.6186e-05
18:1620210 G T 0.605605 1.8605e-05
18:1622027 A G 0.141619 2.6611e-05
18:1622769 C G 0.060020 -3.0679e-05
18:1630608 G A 0.715266 -6.2571e-05
18:1638693 G T 0.108518 4.0441e-05
18:1648601 A G 0.211649 1.6625e-05
18:1654053 T C 1.528886 -2.3040e-05
18:1662501 T C 0.146770 -4.1191e-05
18:1664582 G T 0.082131 -5.2052e-05
18:1678746 T C 1.350678 -1.3556e-05
18:1679274 C G 0.043743 4.0197e-05
18:1683704 A G 1.624291 -3.0442e-05
18:1685383 C T 1.113264 6.2027e-06
18:1689896 G A 0.104588 2.0143e-04
18:1706746 C T 0.033496 -1.3247e-06
18:1707984 G A 0.243253 -1.6767e-05
18:1710785 T C 0.080628 9.6402e-05
18:1714660 G A 0.322183 4.3598e-06
18:1717543 C T 0.073299 -7.5331e-05
18:1718459 A G 0.029579 -1.2149e-06
18:1734851 T C 0.246800 -1.2623e-05
18:1735781 T A 0.099651 1.2342e-04
18:1741935 G A 1.442474 -2.1558e-05
18:1745374 C A 0.095107 6.0887e-05
18:1755028 G A 1.434022 4.2189e-05
18:1759109 A G 0.127801 -1.8076e-05
18:1761137 G A 0.259284 -6.8590e-07
18:1767001 C T 0.068823 2.9250e-05
18:1772846 A G 1.482471 3.4237e-05
18:1774157 T C 1.220153 1.5987e-05
18:1776666 T C 0.324400 -1.5122e-06
18:1776970 A C 0.029277 4.2289e-05
18:1782147 G T 0.432376 4.5661e-05
18:1783437 C T 1.567448 -6.6480e-05
18:1783977 A G 0.505659 6.1912e-06
18:1786477 T C 0.097376 1.2836e-04
18:1801014 T C 0.879638 -1.5270e-05
18:1804571 T G 0.696733 1.2373e-05
18:1804619 C A 0.962366 -3.0392e-05
18:1810385 G C 0.067810 -1.8932e-05
18:1815266 G A 0.488138 -4.7360e-05
18:1815394 T C 0.158574 -8.8766e-06
18:1824764 G A 0.639923 -7.5598e-05
18:1825355 A G 0.068920 3.3711e-05
18:1826017 C T 0.938584 1.1662e-05
18:1827364 C T 0.062935 7.9064e-06
18:1830882 A G 0.027670 8.8854e-06
18:1831638 T C 0.044428 6.2432e-05
18:1834649 G T 1.216226 -8.5613e-05
18:1842188 G T 0.519262 -9.1706e-05
18:1849194 A G 0.115133 2.7660e-05
18:1853359 G A 0.038904 8.9722e-05
18:1861603 C T 0.061488 -3.6723e-05
18:1867032 A G 0.316471 -1.3742e-05
18:1883041 G A 0.444097 -5.3263e-05
18:1883692 C T 1.096337 -3.0255e-03
18:1884329 T G 0.294821 3.6380e-04
18:1897179 G A 0.104805 1.3795e-05
18:1898350 A G 0.721706 5.4756e-05
18:1958737 A G 0.117386 2.9620e-05
18:1986263 T G 1.406034 3.6054e-05
18:1989438 C T 0.119577 1.2265e-05
18:1990360 A G 0.606982 -6.8414e-05
18:1994943 A G 1.583570 -8.0691e-05
18:1999275 A C 0.145410 -2.8757e-05
18:2000572 T C 0.049589 -1.1040e-05
18:2005698 G A 0.773138 6.7067e-05
18:2023693 A C 1.490926 3.6030e-04
18:2027953 A C 0.080939 3.7164e-05
18:2029100 A G 1.975469 -3.3146e-05
18:2029280 T C 0.975069 1.6159e-04
18:2033590 G A 0.337506 -3.3844e-05
18:2034725 G A 0.129113 -1.3017e-04
18:2034827 G T 0.201600 1.2539e-07
18:2035557 A G 0.196125 -2.4830e-05
18:2035785 G A 0.037521 7.0375e-06
18:2035831 G T 0.047742 -6.6435e-05
18:2036121 C T 1.138363 1.3822e-06
18:2036963 A G 0.985170 -2.4102e-05
18:2039090 A G 0.149350 -4.1329e-06
18:2039534 T C 0.295558 -4.3521e-05
18:2042253 A G 0.553927 -1.1100e-05
18:2044127 T C 0.102754 -6.8470e-05
18:2045563 A G 0.041974 1.1391e-04
18:2047822 C A 0.180295 -1.7370e-06
18:2050381 A G 1.065860 -4.6000e-05
18:2054365 C G 0.034571 7.5855e-05
18:2054933 A G 0.117201 1.0668e-05
18:2055424 T C 1.205495 1.1880e-04
18:2058062 C T 1.223220 2.6780e-05
18:2059412 T C 0.773076 -4.0079e-05
18:2061696 A T 0.028894 3.8592e-05
18:2062847 C T 1.908421 -4.3903e-05
18:2064319 G A 0.045963 4.5513e-05
18:2065443 G A 0.808562 -4.5136e-05
18:2068175 C T 0.266366 8.7152e-05
18:2075770 C T 0.963031 -1.5988e-05
18:2081707 C A 0.965387 -5.6600e-05
18:2082322 T G 0.035470 -3.5863e-05
18:2087277 G A 0.559662 -1.6383e-05
18:2089892 A G 0.862844 -1.1619e-05
18:2096905 C T 0.220234 -6.7175e-05
18:2099846 A G 1.343453 1.0600e-05
18:2104114 C T 0.977442 1.2698e-05
18:2106696 T C 1.439910 -1.3274e-05
18:2106972 T G 0.040806 7.9307e-05
18:2108286 G C 0.075863 -6.0886e-05
18:2110768 G A 1.377517 -9.7105e-06
18:2111907 A G 0.156867 -9.3761e-07
18:2112621 A C 0.049725 -4.7097e-05
18:2115297 G A 1.430744 -7.2037e-06
18:2118741 C T 0.089206 3.6420e-05
18:2118889 A G 0.049105 6.6284e-06
18:2120904 C T 0.029575 -5.6581e-05
18:2121897 C T 0.087402 -6.5824e-05
18:2124873 C T 0.107266 -6.0079e-05
18:2124987 C T 1.653879 5.1092e-07
18:2127982 T C 0.541846 5.9103e-05
18:2129397 A G 0.049245 -3.5669e-05
18:2129904 T C 0.052214 1.5601e-05
18:2134138 C G 0.102644 6.2002e-06
18:2136390 C T 0.021805 -4.6845e-05
18:2140915 G A 0.074847 -5.9429e-06
18:2144117 C T 0.746614 1.3366e-04
18:2149736 A G 0.037881 -1.5425e-06
18:2151220 C A 0.643805 1.4444e-04
18:2152655 T C 0.026959 3.2896e-05
18:2153102 A C 0.061848 6.2795e-05
18:2153549 C G 0.020636 -4.6361e-05
18:2155350 A G 0.097045 -3.2093e-05
18:2156130 T C 0.051617 3.6359e-05
18:2160922 A C 0.666077 1.1583e-04
18:2161860 T C 1.802918 -4.0871e-05
18:2163874 T C 0.553115 2.8488e-05
18:2164117 A G 0.035590 6.7739e-05
18:2168026 T C 0.044467 -1.2818e-05
18:2168672 T C 1.842996 -3.1363e-05
18:2170567 C T 0.987757 -6.3623e-05
18:2172132 A G 1.140583 -8.6485e-05
18:2175840 T C 0.037745 -1.6177e-05
18:2176170 G A 1.841315 -6.5022e-06
18:2185385 A G 0.496178 2.3344e-05
18:2187235 A G 1.003262 -1.4060e-05
18:2191791 C A 0.083429 7.6335e-06
18:2194693 A G 0.166530 -9.5290e-05
18:2199383 T A 0.919122 1.3523e-05
18:2201611 C T 0.395596 -1.4693e-05
18:2201640 T C 0.077690 -4.3437e-05
18:2201755 G A 0.034924 2.7660e-05
18:2206683 T C 0.068988 -1.0330e-05
18:2212610 C T 0.439231 8.4201e-06
18:2212905 C T 0.075009 4.4814e-05
18:2214554 T C 0.526711 -4.1308e-06
18:2225492 A G 0.090128 -4.3444e-05
18:2228201 T C 0.338983 5.8624e-06
18:2238246 A G 0.830049 -7.1083e-06
18:2238967 G A 0.449404 -1.3220e-05
18:2239800 T C 1.756023 2.3011e-04
18:2240955 A C 0.243626 8.5672e-05
18:2256904 C T 0.854600 3.7067e-05
18:2260023 T C 0.052175 -1.2912e-04
18:2266465 C T 0.022717 2.4180e-05
18:2266977 A G 1.723608 1.1517e-04
18:2270659 C T 0.044911 1.2732e-04
18:2274078 G T 0.685454 1.7328e-05
18:2278039 T C 0.390805 2.1484e-05
18:2279847 A G 0.119431 -2.2561e-05
18:2280168 A C 0.244441 -1.6845e-05
18:2280228 C G 1.020273 7.4894e-06
18:2281074 G T 0.349253 1.9548e-05
18:2281933 A G 1.150035 -1.2490e-05
18:2292754 G A 0.537782 -1.1930e-05
18:2293538 T G 1.105195 3.3159e-05
18:2302119 A G 0.066840 1.1172e-05
18:2302770 T C 0.954151 -2.8491e-05
18:2304509 G T 0.679222 3.3620e-05
18:2305971 T G 1.605028 2.0226e-04
18:2306253 G C 1.366189 3.4382e-05
18:2307039 A G 0.637028 2.8771e-05
18:2307164 G A 0.457836 4.6982e-06
18:2307480 C T 0.069787 -3.3201e-05
18:2309115 C T 0.722069 8.1186e-05
18:2312898 C T 0.565326 6.2174e-05
18:2314875 T C 0.046687 -3.3951e-05
18:2315038 C T 0.550684 -1.2605e-05
18:2315063 A C 0.238774 -3.7785e-05
18:2316798 A G 0.692270 -3.5701e-04
18:2326085 G A 0.045259 1.9263e-04
18:2327275 A G 0.278187 -6.3530e-06
18:2332251 T C 0.415057 -7.1207e-05
18:2334303 T C 0.679378 -7.7209e-05
18:2335224 A G 0.483630 4.2950e-05
18:2339141 T C 0.258339 7.3347e-05
18:2339457 C T 1.437079 2.7104e-05
18:2348315 T C 0.052325 2.2003e-05
18:2350546 T C 0.066311 3.2692e-05
18:2351221 G A 0.293896 -1.6023e-05
18:2357027 A G 0.090771 3.8478e-05
18:2359580 G A 0.030831 3.4800e-05
18:2367848 G A 1.432983 -2.9249e-05
18:2375818 A G 1.338844 -2.4593e-05
18:2378799 C T 0.143040 1.9712e-05
18:2379514 G A 0.041335 -5.9234e-05
18:2385335 A G 0.342229 6.2670e-06
18:2385498 C T 0.057265 3.4364e-05
18:2396665 A G 0.139470 5.5883e-05
18:2396955 G A 1.602094 -4.8601e-05
18:2403590 A G 0.473341 1.3993e-05
18:2404812 C G 0.326549 5.7750e-06
18:2405991 A G 0.022834 5.2652e-05
18:2406195 A G 1.002399 -5.9087e-06
18:2406366 A G 1.227855 6.6282e-06
18:2408938 C T 0.246904 5.2255e-05
18:2417201 C G 0.303098 -5.2849e-06
18:2418550 A G 0.278109 -2.0311e-05
18:2419228 T G 0.174589 1.4080e-05
18:2436368 C T 1.468748 -1.9795e-05
18:2439706 G T 1.923154 -2.2068e-05
18:2441214 G T 0.197433 -1.7407e-05
18:2444153 A G 0.148928 7.2936e-05
18:2447965 G A 0.136572 7.4069e-05
18:2448675 C T 0.056025 1.2265e-05
18:2451547 C A 0.798169 -4.2372e-07
18:2452252 A G 1.798692 9.8094e-06
18:2456066 A G 1.523799 1.9288e-05
18:2459365 A G 0.526847 -1.0512e-05
18:2469911 T C 0.122151 2.0349e-05
18:2470715 T C 0.033564 3.3144e-05
18:2478268 G A 1.426541 -9.2712e-06
18:2481471 G A 0.851406 1.3878e-05
18:2481917 A G 0.288538 5.1732e-06
18:2483587 A G 0.669871 1.7993e-05
18:2491901 C T 0.168221 -1.0606e-05
18:2493228 A G 0.129538 -2.5232e-06
18:2503165 T C 0.395385 -1.0334e-05
18:2505156 G A 1.163034 -9.4656e-05
18:2512035 G A 0.454068 -5.0832e-06
18:2520394 A G 0.331615 3.2185e-05
18:2521072 C T 0.349879 -5.3918e-05
18:2522899 T C 0.160837 -1.4020e-05
18:2528575 A G 0.488937 4.4009e-05
18:2533130 C T 0.906136 2.8702e-05
18:2547480 C T 0.207533 -9.8573e-05
18:2548668 C T 0.326500 4.3929e-05
18:2550858 A C 0.076265 -2.3317e-06
18:2554807 G T 0.076597 -4.9912e-06
18:2554915 A G 0.024668 2.3488e-05
18:2557300 T C 0.263837 4.4816e-06
18:2560519 A C 0.754310 -1.7876e-05
18:2570155 T C 0.467031 -1.1044e-05
18:2571281 T C 1.549714 -4.5261e-05
18:2572333 C T 1.443990 -6.5441e-05
18:2583036 T C 0.213067 7.8494e-05
18:2588238 A G 0.030877 -3.2346e-05
18:2595443 T G 0.271536 -1.6395e-04
18:2601107 T C 0.039339 6.5279e-05
18:2610978 A G 1.533251 4.1847e-05
18:2616457 C G 0.489560 4.5161e-05
18:2629083 G A 0.289774 -1.4093e-04
18:2630377 G C 0.404544 7.6479e-05
18:2630386 A G 0.136052 -2.0947e-05
18:2634639 G A 0.336387 4.7970e-05
18:2634687 C G 0.023136 -8.7153e-05
18:2636743 A G 0.132557 8.3105e-06
18:2639463 A G 0.550694 2.6003e-05
18:2641858 T C 1.411866 1.1501e-04
18:2643699 C T 0.144235 -3.1214e-05
18:2643970 C T 0.035586 -7.9844e-05
18:2653927 G A 0.709207 -6.1245e-05
18:2654848 A G 0.062873 2.9138e-05
18:2654990 G A 0.163570 1.8143e-05
18:2655070 G A 0.693861 -2.6186e-05
18:2656248 C G 1.093422 7.7810e-06
18:2658279 G A 0.530129 -9.1852e-05
18:2661684 C G 0.249582 -2.1763e-04
18:2669636 G A 0.077174 -1.6486e-04
18:2679139 T C 0.061257 7.2327e-05
18:2687657 A G 1.970778 1.7054e-04
18:2691426 C T 1.022022 -6.8213e-06
18:2692177 T C 0.031636 2.1875e-05
18:2696681 T C 0.153401 1.1418e-04
18:2699322 G A 1.489661 -4.0999e-05
18:2707619 A G 1.427319 1.8230e-06
18:2708146 C T 0.180947 5.1313e-05
18:2710374 C A 0.459673 3.0104e-04
18:2722914 G A 0.171019 2.0117e-05
18:2724930 T A 0.900372 -2.3516e-05
18:2738023 C T 0.164663 4.6276e-04
18:2739116 A G 0.113757 8.9663e-06
18:2742124 C A 0.906857 -2.7432e-05
18:2747840 G A 0.713803 -2.2787e-05
18:2750238 G A 0.446560 -4.6668e-05
18:2751780 G A 0.040968 -4.1950e-05
18:2762973 A G 0.022061 -7.6860e-06
18:2780997 G A 0.121375 5.9044e-05
18:2782181 T C 0.448982 -3.9161e-05
18:2788541 A G 0.029309 -9.9365e-05
18:2799951 C G 0.021802 -8.7093e-05
18:2816740 T C 0.450238 1.7684e-04
18:2823277 A G 0.233045 1.6330e-04
18:2825086 A G 0.068985 -3.2004e-04
18:2825377 A G 0.085454 7.6843e-06
18:2825418 G T 0.708996 -3.2895e-05
18:2825445 A G 0.079953 -8.6012e-06
18:2825488 A G 0.057252 -2.5143e-05
18:2827678 A C 0.060277 2.1679e-05
18:2828102 A G 0.534059 -6.2182e-06
18:2828699 T C 0.509843 1.9758e-05
18:2831496 A G 0.197939 -9.6097e-07
18:2833691 T G 0.061218 -2.5308e-05
18:2834700 T C 0.419562 4.2403e-06
18:2840104 T G 0.053704 5.7699e-05
18:2840161 T C 0.157802 1.7486e-05
18:2840835 C T 0.955254 -2.7149e-05
18:2843337 T C 0.253139 -7.2675e-05
18:2846499 C T 0.803366 -3.9309e-05
18:2850881 A C 0.022211 -1.1098e-04
18:2851819 G A 0.620718 -6.1064e-06
18:2853089 T C 0.539668 -2.8553e-05
18:2856482 A C 0.922089 -8.6046e-05
18:2856752 A G 0.052507 -1.2797e-04
18:2857670 A G 0.053208 -1.1179e-04
18:2869916 G T 0.935143 4.2363e-05
18:2872586 A G 1.103410 3.3889e-06
18:2873119 T C 0.163498 -1.3159e-04
18:2873939 G C 0.534157 1.0315e-05
18:2874156 A G 1.377617 1.8469e-04
18:2876438 T C 0.525335 -7.1249e-05
18:2878009 A G 0.601522 1.3040e-05
18:2878699 A C 1.139080 -4.0578e-05
18:2882412 T C 0.027589 1.5995e-06
18:2885437 A G 0.984531 1.1600e-05
18:2887591 T C 0.777124 2.7601e-05
18:2887886 A G 1.619961 -1.6747e-05
18:2888383 T C 0.227816 -3.2360e-05
18:2889431 C T 1.938487 -1.6324e-06
18:2889826 A G 0.115575 9.3585e-05
18:2890796 A G 0.072721 -7.3547e-05
18:2891478 C T 0.061403 1.1933e-04
18:2893287 T C 0.041409 -5.8893e-05
18:2894601 A G 0.083095 -1.8574e-04
18:2894759 A G 0.098661 3.8503e-05
18:2894997 A C 0.183505 1.8733e-04
18:2895935 T G 0.079320 -7.3030e-05
18:2897993 C T 0.910369 -1.0854e-04
18:2898535 G A 0.092212 -1.0573e-04
18:2898861 C T 0.317194 -5.9039e-05
18:2900639 C T 1.498794 -4.1490e-05
18:2900829 A G 0.034957 -4.9713e-05
18:2902402 C T 1.199948 -9.1444e-07
18:2902814 G A 0.568656 2.0901e-05
18:2904132 A G 0.520541 -2.6328e-05
18:2904594 C T 1.266811 6.5954e-06
18:2906086 T C 0.900631 -1.6906e-05
18:2907398 C T 0.246826 8.8331e-06
18:2909700 T C 0.090320 1.1856e-04
18:2912417 C T 1.322069 6.9084e-07
18:2912882 C T 1.252500 -1.2064e-06
18:2912920 A C 0.500550 -1.3691e-07
18:2913431 C T 0.340252 -4.6334e-06
18:2915219 G A 0.743612 -3.3332e-06
18:2917223 A T 0.655201 -3.2459e-05
18:2918789 T C 0.049326 9.7774e-06
18:2919239 G A 0.095863 9.4920e-05
18:2919634 G T 0.199555 1.9231e-06
18:2929505 C T 0.193823 -9.7481e-05
18:2930138 G A 0.188192 1.0858e-05
18:2938147 A G 0.529736 4.0659e-05
18:2938537 T C 1.964673 6.4032e-06
18:2948029 T C 0.204719 1.1924e-04
18:2950677 T C 0.025073 -1.1116e-05
18:2953899 A G 0.042007 -1.4341e-03
18:2964973 A G 0.048612 3.2376e-05
18:2966840 A G 1.219533 3.1448e-05
18:2969053 C T 0.033483 -3.7844e-05
18:2973483 T C 1.967607 3.3331e-05
18:2978535 G A 0.324432 -1.3074e-06
18:2978689 C T 0.226579 3.5145e-05
18:2990089 T C 0.038631 -1.3352e-05
18:2990853 G A 0.029497 -6.6027e-06
18:3006207 G C 0.423256 3.6014e-06
18:3010609 A G 1.327026 -1.2411e-05
18:3011415 A G 0.156507 5.2851e-05
18:3012387 A G 0.045577 7.5856e-05
18:3013687 C A 0.206673 7.1826e-05
18:3014684 G T 0.270277 3.5914e-05
18:3015919 G T 0.497814 2.4763e-05
18:3016009 G A 0.251452 -4.9005e-05
18:3017136 T C 0.043279 -7.7844e-05
18:3017152 A G 1.360395 3.3413e-05
18:3022360 C T 0.859595 -2.4389e-06
18:3026343 T C 0.455538 9.6904e-06
18:3028493 C T 0.076330 6.1657e-05
18:3030847 T C 0.998452 5.2126e-05
18:3031892 A G 0.243285 1.1143e-06
18:3031943 A G 0.575076 5.8475e-05
18:3032164 G A 1.908158 3.3833e-05
18:3041651 A G 0.030585 -2.8690e-06
18:3043112 G A 0.066441 7.5437e-05
18:3043516 C T 0.226356 7.6914e-05
18:3048298 T G 0.027904 4.1454e-05
18:3048642 A C 0.519311 -2.0953e-05
18:3051705 A G 0.032075 7.0922e-06
18:3055899 A G 0.067648 4.5466e-05
18:3057072 T C 0.811970 5.0714e-05
18:3057753 C T 0.155848 2.3141e-05
18:3057978 T C 0.817183 -3.2111e-05
18:3058706 G A 0.975816 -2.3216e-05
18:3060944 A G 0.310956 -2.8806e-05
18:3062509 C T 0.065009 -1.4863e-05
18:3063538 T C 0.679475 -1.5821e-05
18:3064992 C T 0.244834 -1.4160e-05
18:3066944 C T 0.919528 1.0372e-05
18:3075209 C T 0.278083 1.6014e-05
18:3081596 C T 0.064801 -1.2656e-05
18:3086065 T C 0.172924 3.6138e-05
18:3093474 T C 1.828027 2.1266e-05
18:3099988 T G 0.125030 -2.2859e-05
18:3100429 A G 0.900073 -6.1887e-06
18:3101520 A G 1.021425 -1.4641e-05
18:3102891 C G 0.041630 5.7460e-07
18:3104689 A G 0.335841 7.0108e-05
18:3105360 G A 0.051143 -5.2813e-05
18:3106441 C T 1.285652 -3.4001e-05
18:3112252 A C 0.360340 4.5010e-05
18:3115148 T C 0.043509 -4.2865e-06
18:3115404 C T 1.816936 -2.9839e-05
18:3116682 A G 0.038274 -1.2255e-04
18:3122909 C T 0.239498 -1.7291e-04
18:3124228 T C 0.058219 5.5941e-05
18:3124877 A G 0.415985 1.5135e-04
18:3126811 G A 0.253854 -1.2842e-04
18:3129131 C T 1.386391 5.3674e-06
18:3134289 C T 0.168156 4.9291e-05
18:3134826 C A 0.025495 1.1909e-04
18:3138670 C T 0.041169 -1.8980e-06
18:3140920 A G 0.175696 3.9031e-05
18:3141046 T A 0.381947 -7.0801e-05
18:3141204 A G 0.485522 -2.8125e-06
18:3141421 T C 0.999520 5.1730e-06
18:3155199 T C 0.043233 -3.2235e-05
18:3155517 T C 0.528941 -4.6594e-05
18:3165964 C T 0.493095 1.8500e-04
18:3167245 A G 0.051465 -7.2141e-05
18:3168816 A G 0.541969 9.5395e-05
18:3170958 T C 0.124893 -1.2864e-05
18:3171190 T C 1.307847 7.7562e-07
18:3174238 A G 0.056661 2.3254e-06
18:3176040 G C 1.430117 -1.1066e-05
18:3178267 G A 0.332725 -1.8703e-06
18:3178541 T C 0.025450 6.3443e-05
18:3178852 C T 0.333251 6.0532e-05
18:3180709 T C 1.175465 9.6952e-05
18:3188976 G A 0.853279 3.5555e-05
18:3189919 T G 0.117003 3.0037e-05
18:3193453 G A 0.960603 4.2337e-05
18:3194490 T C 0.041390 2.8124e-04
18:3200729 T C 0.034048 -7.4463e-05
18:3205936 C T 0.457943 1.2778e-04
18:3209224 T C 0.419695 4.9070e-05
18:3212787 C T 0.038498 -2.4364e-05
18:3213141 A C 0.040228 -3.4365e-05
18:3214410 A G 1.492111 -3.7720e-05
18:3215131 T G 0.028748 6.6249e-05
18:3215158 G C 0.184317 1.6715e-04
18:3215230 T C 0.458975 2.6237e-04
18:3217622 C T 0.091670 -8.6040e-06
18:3220497 T G 0.141116 -9.6525e-05
18:3225679 C T 0.135760 -1.0140e-05
18:3226470 T C 0.027401 7.7733e-06
18:3232377 G A 0.043603 -6.1407e-05
18:3233609 A G 0.138866 -1.1743e-04
18:3237129 C T 0.161707 -9.8612e-05
18:3238529 G A 0.461715 6.5265e-05
18:3240255 G A 0.258858 8.6476e-05
18:3241691 C A 0.998436 6.4647e-05
18:3245828 T G 0.320979 -8.8211e-05
18:3246289 A G 0.030611 5.0602e-05
18:3246391 G C 0.365410 1.5733e-04
18:3246486 G T 0.508353 1.4577e-05
18:3249591 A G 0.086184 -2.6955e-05
18:3252924 G A 1.373362 2.7331e-06
18:3254658 T C 1.633934 1.5992e-05
18:3255700 T C 0.262114 1.6680e-05
18:3257799 G A 0.099294 6.5423e-06
18:3262784 T C 1.432795 -1.2778e-05
18:3279415 C T 0.108025 4.6073e-05
18:3284009 C T 1.940453 7.9029e-06
18:3284477 A T 1.469803 -4.6382e-05
18:3294785 C T 1.939882 7.0062e-05
18:3304921 G C 0.416884 3.0561e-05
18:3320305 T C 1.928107 -5.8198e-05
18:3320720 G C 0.080037 -1.2605e-05
18:3321147 G A 0.311005 -2.7971e-05
18:3326841 A C 0.800909 -1.8614e-05
18:3329203 T C 0.440377 1.1296e-05
18:3329448 T C 1.653354 1.4021e-05
18:3333290 G A 0.851754 1.8562e-05
18:3340817 C T 0.074490 -8.2544e-06
18:3342173 C T 0.167604 -2.5107e-05
18:3346530 T C 1.719307 -4.6035e-06
18:3348254 T C 1.542430 3.6088e-05
18:3350197 A G 0.445827 9.1355e-06
18:3350559 C G 0.136432 2.6242e-05
18:3351374 C T 1.426239 -2.0170e-04
18:3351974 G A 0.756539 2.4880e-05
18:3352657 A G 0.028384 -2.3547e-05
18:3353794 C T 0.111333 9.7953e-05
18:3354648 A G 1.070329 1.0832e-05
18:3354822 A C 0.720917 5.3389e-06
18:3361847 A G 0.083254 -4.7785e-05
18:3363723 T C 0.551778 1.9451e-05
18:3365399 G A 1.461935 3.1965e-05
18:3366722 A G 0.030419 -7.4420e-05
18:3370393 A G 0.050962 -1.9910e-05
18:3372158 A G 0.042552 8.3940e-05
18:3372821 A G 1.155248 2.0079e-06
18:3373738 A G 0.059991 1.8739e-05
18:3378123 A G 0.019961 3.4116e-05
18:3379011 A G 0.060215 -5.4316e-06
18:3379530 G A 0.919713 -8.4398e-06
18:3380115 T C 1.474068 3.2576e-05
18:3384486 A C 0.878820 -4.6019e-05
18:3387561 G A 1.249829 2.8235e-04
18:3387870 C T 0.039007 7.4694e-05
18:3391670 C T 0.412249 -6.7407e-06
18:3393393 G A 0.336344 2.6876e-05
18:3396887 T C 0.737071 -3.7684e-06
18:3397052 G A 0.226914 -9.9190e-05
18:3398161 G T 0.594151 -3.7017e-05
18:3398183 T C 0.021341 1.7571e-05
18:3402068 A G 0.057693 -7.9251e-05
18:3406933 C T 0.226797 -6.0644e-05
18:3408601 G A 0.087269 3.0426e-05
18:3415710 G A 1.424389 1.0808e-05
18:3417449 C T 1.521157 1.9113e-06
18:3419463 G A 1.451779 -2.4860e-05
18:3423265 T C 0.041146 8.6179e-05
18:3424358 T C 1.161064 -1.7186e-04
18:3426138 C T 0.254892 -3.3495e-05
18:3426587 A G 0.188289 -7.9439e-05
18:3431180 T C 0.055463 -7.1119e-07
18:3432384 A G 1.085048 2.8399e-05
18:3439335 A C 0.042084 -5.3014e-05
18:3443119 T C 1.323089 1.6519e-05
18:3446619 T C 0.098035 -1.4745e-05
18:3447725 T C 0.063526 -2.2946e-05
18:3448762 A G 0.484435 1.3917e-06
18:3449286 C G 0.513556 3.4449e-05
18:3449775 A G 0.264104 4.2780e-06
18:3452030 T C 0.073120 -3.6914e-05
18:3452978 T C 0.117853 3.1120e-05
18:3457606 T C 0.155611 -7.5860e-05
18:3460915 G T 0.322219 -9.7875e-05
18:3463173 A T 0.074844 5.4193e-05
18:3464650 A C 1.178169 9.9522e-07
18:3465737 C T 0.357120 -3.2701e-05
18:3466132 G A 0.052906 1.7245e-06
18:3469735 A C 0.336270 -4.8521e-05
18:3475527 A G 1.281115 -2.5700e-05
18:3483507 A G 0.056956 6.0715e-05
18:3483790 G A 0.516165 2.6501e-05
18:3485493 A G 0.027414 -1.6622e-04
18:3488151 A G 0.964573 1.5287e-06
18:3492243 A G 1.054983 -1.6969e-05
18:3494891 C A 0.915731 -3.2240e-06
18:3497714 C T 0.117587 -5.0157e-05
18:3498066 T C 1.568951 -4.0576e-06
18:3498273 T C 0.049274 4.3626e-06
18:3502813 A G 0.459475 7.8066e-05
18:3507179 G A 0.916363 -2.4031e-05
18:3510290 A G 0.069553 6.5055e-05
18:3511937 C G 0.153871 -6.1969e-05
18:3512442 A C 0.938282 2.6301e-05
18:3519196 G A 0.031175 -1.3907e-05
18:3519210 A G 0.090261 1.6241e-06
18:3519621 G A 1.474217 -3.3766e-05
18:3520760 G A 0.579153 5.9542e-07
18:3520907 A G 1.515188 -4.4611e-05
18:3522006 C T 0.410276 -1.4690e-05
18:3522076 C T 0.640442 3.0267e-05
18:3527141 T C 1.358250 -8.0199e-06
18:3532273 A C 0.122634 -2.1885e-05
18:3533369 A G 0.044713 -6.0562e-05
18:3534224 T C 0.057742 -2.2219e-06
18:3534322 A G 0.034794 -6.2739e-05
18:3535365 G T 0.583379 2.4611e-05
18:3537700 C T 0.098379 2.0085e-05
18:3538862 T C 0.074591 3.0241e-05
18:3538873 G A 0.020594 -6.9682e-06
18:3541941 T C 0.101965 2.4396e-05
18:3543153 A C 0.462916 2.9360e-05
18:3543851 C T 0.133832 1.1672e-05
18:3543857 C T 0.634223 4.1405e-05
18:3548049 G A 0.130158 4.6702e-05
18:3548714 A G 1.373817 -2.2829e-05
18:3555986 C G 1.468609 -1.1889e-05
18:3557121 G A 1.880965 2.4548e-05
18:3558078 A G 1.737279 -1.0072e-05
18:3564495 T C 0.502449 1.3594e-05
18:3567788 A G 0.156173 2.4984e-05
18:3569834 C T 0.915266 -3.6330e-05
18:3573618 T C 0.290388 -1.3493e-05
18:3575899 G A 1.203515 2.1502e-06
18:3577341 A C 0.093682 2.2405e-05
18:3581966 A G 0.550158 -1.3365e-05
18:3585289 A C 0.080832 3.9050e-05
18:3585917 G T 0.848365 7.7051e-06
18:3588955 T G 0.054798 4.7625e-05
18:3589489 T C 0.561833 -3.5998e-05
18:3590576 C G 0.576371 5.5764e-06
18:3592145 A G 0.123429 -3.2906e-04
18:3595011 C G 1.135033 4.5026e-05
18:3597003 C G 0.020627 -6.5376e-05
18:3597864 G A 0.761804 -8.0007e-06
18:3600186 G A 0.788030 1.3785e-05
18:3602164 T C 0.084964 2.6360e-06
18:3604788 C A 1.512611 -1.8234e-04
18:3607778 G A 0.693705 -5.0721e-05
18:3607923 C A 0.031370 -2.0568e-05
18:3609693 C T 0.059988 -1.8046e-05
18:3611483 A G 0.052805 4.5946e-07
18:3611504 T C 0.051075 1.1937e-05
18:3612331 A G 0.034002 4.8744e-05
18:3615355 C T 0.044895 -2.9052e-05
18:3615943 T C 1.112770 2.9068e-05
18:3623188 G A 0.568055 -3.0184e-05
18:3625651 A G 0.038907 -6.2120e-06
18:3630774 C G 0.265811 -5.5508e-05
18:3636288 C A 0.654821 2.4580e-05
18:3640741 T C 0.193151 -5.3191e-05
18:3646519 C T 0.393340 -3.6812e-05
18:3649504 T C 0.456083 -4.6316e-05
18:3652972 G A 0.481352 -6.6881e-06
18:3653874 C A 0.076100 2.5512e-05
18:3654381 A C 0.038118 -8.2743e-07
18:3666247 A C 0.057797 7.2069e-06
18:3670816 T C 0.059303 8.9111e-05
18:3670957 T C 0.428537 9.7307e-06
18:3671005 A G 1.047810 1.7455e-05
18:3671262 A G 0.059991 1.5713e-05
18:3675604 T C 0.363242 1.9217e-05
18:3677577 G A 1.000428 1.6535e-05
18:3683512 T G 0.339421 3.1989e-05
18:3693751 C A 0.321631 -5.2870e-05
18:3708831 C T 1.904461 3.5810e-05
18:3708941 C T 0.626067 -1.6302e-05
18:3715403 G A 1.077882 -2.9089e-05
18:3717197 G A 0.423022 7.5247e-06
18:3718384 T C 1.969023 2.9911e-04
18:3723132 C T 0.029257 2.0238e-05
18:3723171 C T 0.161642 -5.1757e-05
18:3723330 A G 0.074983 6.5135e-05
18:3725189 C G 0.793885 -4.2885e-05
18:3725807 A G 0.265123 -4.2297e-05
18:3725832 C T 0.199133 -1.0569e-05
18:3726127 A C 1.038349 -3.0679e-05
18:3729136 T C 0.032841 -1.0341e-04
18:3739902 A G 0.023171 3.8769e-05
18:3742713 A C 0.873536 -2.2344e-05
18:3748024 C T 0.629702 -3.9836e-07
18:3748286 T C 0.320839 -8.3812e-06
18:3750856 T C 0.128113 1.1238e-04
18:3758248 C T 0.030185 -2.8134e-05
18:3759055 C T 0.048271 5.8523e-05
18:3759845 C T 0.105029 -1.6494e-04
18:3764945 C A 0.282088 1.5243e-05
18:3769812 C T 0.188130 -4.3099e-05
18:3769841 T C 0.206449 -1.8348e-05
18:3771590 G T 0.191389 -4.7072e-07
18:3772943 G A 1.969792 3.4334e-05
18:3774446 T C 0.164050 -6.0708e-06
18:3776626 C T 1.013768 -2.0263e-05
18:3778575 C T 0.329379 2.7732e-05
18:3780526 T C 0.937779 -5.0590e-05
18:3784486 G A 0.203606 -1.2676e-04
18:3787869 T C 0.438349 -1.9630e-05
18:3789107 C T 0.871579 3.4995e-05
18:3789624 A G 0.054957 1.1497e-04
18:3790193 C G 0.600419 1.2282e-05
18:3792739 C T 0.510125 -8.5599e-06
18:3795107 T C 0.048268 5.5434e-06
18:3802724 G A 1.380214 6.7084e-05
18:3803043 C T 0.065684 -3.3531e-05
18:3803170 C T 0.061530 -8.4984e-05
18:3808781 C G 0.038647 -5.5409e-05
18:3813758 T C 1.443347 5.2671e-05
18:3814148 G C 0.060861 -3.6491e-05
18:3817613 A G 1.509018 1.3875e-04
18:3817694 C T 0.037407 2.3275e-05
18:3817956 G A 0.036450 7.5749e-05
18:3824077 G T 0.383155 -1.2437e-06
18:3824312 C T 0.388581 3.9000e-06
18:3832087 A G 0.025950 -3.2685e-05
18:3839680 G T 0.554670 -4.5231e-05
18:3844617 T C 0.028498 -2.9064e-05
18:3847600 G A 1.918071 -3.0918e-05
18:3857631 G A 0.236998 -4.3331e-05
18:3858085 G A 0.042542 -1.5199e-05
18:3858941 G A 0.136838 -1.4627e-06
18:3858976 A G 0.034554 -9.0534e-05
18:3862509 A G 1.951492 3.1281e-05
18:3864912 T C 0.210270 -4.3429e-04
18:3865842 C T 1.119135 3.8746e-05
18:3870783 T C 0.027404 -7.8421e-07
18:3873860 T C 0.097980 -3.7250e-05
18:3875133 C T 0.054220 -1.1867e-06
18:3877645 C T 0.048329 -1.7983e-05
18:3884051 T C 0.147052 -1.3223e-05
18:3887697 C T 0.687986 -1.0370e-05
18:3892429 G A 0.226612 -1.5150e-05
18:3896283 A G 0.041159 -4.9890e-05
18:3896518 A C 0.243035 1.3563e-04
18:3897258 A G 0.068463 -1.5951e-06
18:3899717 T C 0.140038 1.8176e-05
18:3900480 A C 0.095867 -2.4837e-04
18:3902379 G A 0.278648 2.4240e-05
18:3903595 T C 1.173817 1.3567e-05
18:3912033 A C 0.034609 3.8435e-05
18:3913709 T A 0.058625 -7.6821e-05
18:3914585 C T 0.094211 -5.1172e-05
18:3916561 G T 0.824561 4.9638e-05
18:3916619 A G 0.060692 -7.4279e-05
18:3917442 T A 0.039562 9.0969e-05
18:3924292 G A 1.378218 -1.4828e-05
18:3924497 A C 0.055788 -2.3622e-05
18:3925368 G A 0.102105 2.6187e-05
18:3942535 A G 1.413184 -1.0463e-05
18:3943666 G T 1.070787 3.0295e-05
18:3954737 C T 0.824703 -1.8726e-06
18:3956145 T C 0.031886 1.0677e-05
18:3958443 C T 0.299612 -3.6882e-05
18:3959388 T C 0.397942 -4.6161e-06
18:3962410 T C 0.739402 3.6653e-05
18:3963716 T C 0.784281 2.0589e-05
18:3964446 C T 0.048440 -1.2603e-05
18:3965251 G A 0.081072 -8.5054e-05
18:3970649 G A 0.046044 2.1564e-05
18:3972630 C T 0.863393 -1.4078e-05
18:3973426 T C 0.030276 -4.7457e-05
18:3978576 T C 0.031740 -1.8060e-05
18:3985779 A G 0.992950 -5.9227e-06
18:3989483 A G 0.102799 1.2806e-04
18:3992154 C T 0.178636 1.9582e-06
18:3997976 G T 1.877853 1.6960e-05
18:3999245 C A 1.101183 -5.0596e-05
18:4001841 A G 0.237277 -3.4166e-05
18:4002983 T G 0.029695 1.1098e-04
18:4005062 T A 0.202473 -9.8394e-05
18:4005122 C T 0.458037 -5.4066e-05
18:4005641 T C 0.039842 1.0913e-05
18:4009380 C T 0.399361 -3.8908e-05
18:4014959 C T 0.381317 -2.8274e-05
18:4015761 T G 0.990078 -1.7296e-05
18:4018466 G A 0.219750 2.8418e-05
18:4019191 T C 1.267460 -5.7824e-05
18:4019804 T C 0.326886 -4.1563e-05
18:4024186 C A 0.408196 -1.5502e-06
18:4026498 A G 0.066531 2.4914e-05
18:4026741 C T 0.394901 4.7528e-06
18:4031916 G A 0.985066 5.7135e-05
18:4031989 A G 0.021750 3.4025e-05
18:4032671 G C 0.250523 -6.2805e-05
18:4039250 T C 0.058751 -6.0329e-05
18:4040855 T C 1.552502 -3.7180e-05
18:4041041 G A 0.067106 -1.6346e-05
18:4041428 G T 0.022957 4.9811e-05
18:4046087 A G 0.049972 -1.0815e-05
18:4046575 T C 0.399438 -1.1783e-06
18:4046745 T C 1.023558 -7.6397e-06
18:4054627 G A 0.393015 -4.6307e-05
18:4056012 A G 0.420864 -7.3319e-06
18:4056020 A G 0.534884 2.3136e-05
18:4058310 C T 0.040105 -4.5438e-07
18:4061114 C T 0.133910 2.8475e-05
18:4067316 G C 0.090498 -5.3033e-05
18:4068068 A C 0.673289 4.0129e-05
18:4068141 G A 0.308197 -6.0862e-05
18:4069949 T C 1.686691 -1.1824e-05
18:4072254 A G 0.298463 8.5324e-05
18:4081692 T G 0.649955 -3.1858e-05
18:4084265 G A 0.651656 -2.3611e-05
18:4091633 A G 0.640653 -2.4816e-05
18:4095862 A G 0.065434 -3.0256e-05
18:4097518 T C 0.065850 9.9142e-05
18:4101024 T C 0.491271 -3.7898e-05
18:4101546 C T 0.232704 -5.5017e-05
18:4106522 T C 0.303101 -7.7737e-05
18:4107401 A G 1.177098 2.4505e-05
18:4107977 T C 0.076889 -6.4537e-05
18:4110657 T C 0.872325 8.8052e-06
18:4118408 G C 0.268846 1.0355e-06
18:4121056 T C 0.070641 8.5925e-06
18:4127583 C A 0.350765 1.4229e-05
18:4133739 C T 1.584170 -3.1615e-05
18:4143338 T C 0.263649 -2.5329e-05
18:4146560 A G 0.030692 3.6526e-05
18:4147786 C T 0.753511 -4.5412e-05
18:4147791 G A 0.488917 -1.1116e-05
18:4148970 C T 0.095529 6.6093e-05
18:4150208 C G 0.024333 -1.3273e-05
18:4150224 A G 0.244188 -8.9037e-05
18:4155539 A G 0.042685 -2.7315e-05
18:4157999 C A 0.254103 -2.7437e-05
18:4163656 C A 0.109654 3.8412e-06
18:4178935 T A 1.465519 -1.3173e-05
18:4181571 T C 0.053321 5.1238e-05
18:4191860 G T 0.106818 -6.2102e-06
18:4196266 T C 1.486824 -1.7723e-05
18:4201153 C A 1.162551 9.7600e-05
18:4204048 G A 0.509729 3.6737e-05
18:4204552 T C 0.105607 -3.1974e-05
18:4204614 C T 0.166987 -3.5252e-05
18:4206595 G A 1.043659 -4.8932e-05
18:4209407 C T 0.118093 -2.1259e-05
18:4214609 T C 0.295042 -1.3229e-05
18:4214708 C T 1.289904 -7.2511e-05
18:4224295 C T 0.141525 2.5145e-05
18:4227717 A G 1.057830 -2.7784e-05
18:4232091 A C 0.094750 3.7769e-05
18:4233324 T C 0.054675 1.6843e-05
18:4235438 T G 0.938934 -1.9073e-05
18:4241523 T G 0.057232 1.5808e-05
18:4244793 T C 0.040140 7.6304e-05
18:4245945 G A 1.124705 -2.0815e-05
18:4248072 G C 0.084010 -3.1070e-05
18:4248561 T G 0.427550 9.5007e-07
18:4249515 A G 0.234947 1.1339e-05
18:4250393 G A 0.035116 5.4812e-05
18:4251784 T C 0.441458 -4.7020e-05
18:4259103 C G 0.186089 -7.0836e-05
18:4259357 G A 0.151285 1.7935e-05
18:4262059 C T 0.058021 2.1171e-05
18:4267553 C T 0.054662 2.9956e-05
18:4271385 C G 0.149363 -3.8575e-05
18:4273858 C T 0.513449 -2.0690e-05
18:4284607 C T 1.129622 -2.5715e-07
18:4285864 A C 0.058829 -1.1459e-05
18:4286200 T A 0.041043 2.9536e-06
18:4288459 G A 0.210503 2.1150e-05
18:4296054 C A 0.497496 -1.1096e-05
18:4296889 A G 0.074860 2.7081e-05
18:4297660 T C 0.024859 3.0140e-05
18:4301595 T C 0.395855 -7.3651e-05
18:4310590 C T 1.304912 1.4798e-05
18:4313481 A C 0.033652 -6.8115e-05
18:4316469 C T 0.462630 -2.3397e-05
18:4320185 T C 1.560895 3.6806e-05
18:4320451 C T 0.068765 3.1675e-05
18:4329558 G A 0.474740 -3.7005e-05
18:4331235 A G 1.838404 4.4571e-05
18:4331549 C T 1.781165 -1.4599e-05
18:4335455 T C 0.431409 -2.1179e-06
18:4336301 C T 0.198098 -2.2101e-05
18:4339100 G T 1.834123 1.3266e-05
18:4339145 G A 1.064704 3.2018e-06
18:4340858 C A 0.278184 1.2333e-05
18:4344105 A C 0.089855 -5.0939e-05
18:4345856 T C 0.733842 -1.6211e-05
18:4347375 T C 0.038517 -6.9846e-05
18:4348101 A G 0.329405 9.7090e-05
18:4349152 A G 0.101975 -4.8736e-05
18:4349772 A G 0.044175 9.6867e-05
18:4351237 T C 0.075383 -3.7462e-07
18:4354096 T C 1.264097 1.8717e-05
18:4358654 C T 0.199416 5.3767e-05
18:4359206 T C 0.030413 1.2768e-05
18:4359927 C T 0.032535 6.8823e-05
18:4366070 C T 0.727740 -1.7301e-05
18:4366693 T C 0.081098 -1.0964e-04
18:4366924 T C 0.021506 7.7720e-05
18:4369605 T C 0.245927 5.5603e-05
18:4374408 A G 0.779909 -7.6252e-06
18:4374442 G A 0.044178 9.9265e-06
18:4377745 G T 1.154215 4.7456e-05
18:4379584 T C 0.045970 2.0615e-06
18:4381357 T C 0.353878 -8.1736e-06
18:4381461 A G 0.032886 5.5071e-06
18:4381526 C G 0.193849 1.4982e-05
18:4382993 C T 0.062627 -2.6802e-05
18:4384905 G A 1.873468 4.3711e-06
18:4385235 T C 1.240572 2.6906e-06
18:4387048 A G 0.122134 1.3881e-04
18:4387238 A C 0.044240 -1.8763e-07
18:4395899 T C 0.047138 2.8526e-05
18:4396546 C T 1.052198 -2.6337e-05
18:4401248 C T 0.020883 8.6707e-05
18:4401781 C T 0.092270 -2.2069e-05
18:4402919 A C 0.321901 -8.4119e-05
18:4403170 A G 0.043944 -8.2152e-05
18:4405736 A G 0.046852 4.3999e-05
18:4408181 C T 0.257800 2.3792e-05
18:4413515 T C 0.087467 7.5371e-05
18:4413734 T G 0.028735 -1.2127e-04
18:4426003 C T 1.125380 3.0281e-06
18:4426702 T C 0.051384 3.8741e-05
18:4427991 C T 0.597124 8.3806e-06
18:4428978 G T 0.358571 2.0767e-05
18:4432103 C G 0.078447 2.4246e-05
18:4433914 C T 1.677061 2.9456e-05
18:4435532 G A 0.618686 6.7204e-06
18:4438141 G C 0.231980 -2.8221e-04
18:4441097 T C 0.037142 -1.0590e-06
18:4441643 A C 1.569720 -2.0229e-06
18:4441785 T C 0.690355 1.3345e-05
18:4442867 G A 0.657005 6.0846e-05
18:4443302 C G 0.042701 3.5658e-05
18:4443683 T C 0.291530 -7.8512e-05
18:4443753 A C 0.666707 1.0491e-05
18:4444996 C T 0.254460 -5.4849e-05
18:4446168 C T 0.905906 -9.3915e-05
18:4446528 G A 1.664548 -5.7679e-05
18:4446624 C T 0.131073 2.5055e-05
18:4448512 A C 0.642023 8.5756e-06
18:4450272 C T 0.068508 -3.7097e-05
18:4450737 T C 0.253922 5.7602e-05
18:4458134 G A 0.301001 5.2503e-05
18:4459889 C T 0.038689 5.6128e-05
18:4461601 T C 0.043912 -3.5207e-07
18:4462824 C T 0.972963 -1.2075e-06
18:4463815 T C 0.038508 -2.0319e-05
18:4468491 G A 0.566705 -1.0223e-04
18:4470922 A G 0.361343 -2.0189e-05
18:4471084 G A 0.051919 5.5385e-05
18:4471136 G A 0.050968 -5.7048e-05
18:4478774 T C 1.319755 1.3969e-05
18:4479593 G A 0.206057 7.3679e-05
18:4482946 T C 0.155497 2.3340e-05
18:4483140 T C 0.041873 -2.2184e-05
18:4487509 T C 0.774203 7.0362e-05
18:4490281 G A 0.815249 -5.8462e-05
18:4490894 G A 0.337023 -3.7779e-05
18:4491031 C T 0.312676 3.0138e-07
18:4491555 T C 0.759863 -2.6730e-05
18:4493483 G A 0.043558 2.1050e-05
18:4493662 A G 1.964917 -1.1388e-05
18:4498302 A G 0.071614 -9.6246e-05
18:4498870 C T 1.105876 -1.8932e-05
18:4500102 T C 0.581399 3.4002e-05
18:4501147 G A 0.304354 1.2621e-05
18:4502178 T C 0.866324 3.2394e-05
18:4508973 C T 0.199396 -8.0981e-05
18:4517485 A G 0.118308 -1.8814e-05
18:4517964 A G 0.064529 -7.4604e-05
18:4518218 G A 0.051452 -2.5568e-05
18:4518688 A G 0.283792 5.0990e-06
18:4528197 T C 0.392132 -2.3184e-05
18:4546414 T C 0.682023 -9.5547e-07
18:4553993 C T 0.044993 -3.6508e-04
18:4559105 T G 0.202629 2.1846e-05
18:4568571 G A 0.082101 -1.3881e-04
18:4572536 G A 0.032714 1.1372e-05
18:4576063 G T 0.061653 9.1437e-05
18:4579256 C A 0.037190 -2.3176e-05
18:4579348 C A 0.053928 -8.2594e-05
18:4580413 G A 0.386660 4.3683e-06
18:4582373 A G 0.202227 1.1153e-04
18:4584861 G A 0.276119 1.9197e-05
18:4587928 T C 0.589159 5.0069e-05
18:4588889 G A 0.084620 -2.5924e-05
18:4590320 C T 0.894805 2.2022e-05
18:4595717 T C 0.158286 -3.3093e-05
18:4596846 A G 0.024058 4.0248e-05
18:4599219 T C 0.038719 6.5158e-05
18:4601573 G T 0.849089 1.7269e-05
18:4604076 G T 0.224087 3.4219e-06
18:4610215 G T 0.025979 -8.7506e-05
18:4619586 T C 0.040695 3.1431e-05
18:4626524 T G 0.038235 -4.4415e-05
18:4631619 G A 0.187559 -1.6740e-04
18:4638882 T C 0.532177 2.8109e-05
18:4640918 T C 0.143427 -2.8009e-05
18:4648574 A G 0.100673 3.6801e-05
18:4648864 A C 0.258164 4.2267e-05
18:4653461 G A 0.069404 4.6488e-05
18:4653558 T G 0.087025 -4.4340e-05
18:4667611 T C 0.048936 6.0962e-06
18:4677933 C T 1.386300 4.2766e-06
18:4704803 A G 0.053649 1.5723e-04
18:4707814 T C 1.636190 -1.1882e-05
18:4712186 C A 0.047369 -5.4417e-05
18:4713290 A C 1.326175 1.8895e-06
18:4715658 C T 0.036888 4.8366e-05
18:4716651 C T 0.734173 -1.9290e-05
18:4721359 T C 0.734825 -6.6430e-06
18:4722559 G A 0.076889 6.2531e-05
18:4727697 C T 0.173729 8.0716e-06
18:4728943 G A 1.657469 -8.8489e-06
18:4736370 G T 0.047476 -5.6029e-05
18:4739271 G A 0.086941 -1.4618e-04
18:4747674 C T 0.182171 3.9245e-05
18:4757894 T C 0.475496 -3.2750e-05
18:4758674 A G 0.025171 -7.9528e-06
18:4760802 C T 0.199455 4.8316e-05
18:4761808 G A 0.336052 -4.8222e-05
18:4761963 T C 0.103549 1.5986e-05
18:4763493 G A 0.234353 1.4658e-05
18:4767199 A G 0.056158 -9.8777e-06
18:4767682 C T 0.424353 3.7626e-05
18:4767952 C T 0.056840 -2.8446e-05
18:4769169 A G 0.372492 -4.1088e-06
18:4769229 A G 1.025654 -6.6078e-05
18:4769953 G A 0.054181 -3.7568e-05
18:4771550 G A 0.082997 1.0011e-05
18:4772796 G T 0.622321 4.2093e-06
18:4772807 T C 1.640692 8.2922e-05
18:4772858 C A 0.092608 8.5833e-05
18:4773110 T C 1.095896 -5.3380e-06
18:4774325 A G 0.080602 -2.7034e-05
18:4780220 C A 1.051968 -2.3107e-05
18:4780374 A G 0.299703 8.7368e-05
18:4783483 T C 0.028579 -1.6485e-06
18:4799308 A G 0.083617 9.3784e-06
18:4802933 A G 0.553810 -5.2062e-05
18:4803911 G T 0.307266 -1.0142e-05
18:4808123 A G 0.150272 3.6801e-05
18:4816589 C T 1.311014 -3.8957e-06
18:4818577 C A 0.303621 -7.6352e-06
18:4827533 C T 0.473490 1.4011e-04
18:4836050 G A 1.034915 1.0804e-05
18:4838275 T C 0.113952 2.9362e-05
18:4841120 A G 0.587215 -3.9223e-05
18:4843154 T G 1.053370 2.3891e-05
18:4845603 C T 0.405946 -4.4727e-04
18:4850115 A G 0.068729 9.9396e-05
18:4853768 C T 0.567491 -8.8697e-05
18:4855591 G A 0.574177 5.3199e-05
18:4861698 G A 0.276291 1.9772e-06
18:4862662 C T 0.126127 3.2225e-05
18:4866107 A G 0.357776 2.0419e-05
18:4878886 C T 0.149301 -1.9123e-05
18:4890278 A G 1.110359 3.2113e-05
18:4905083 C T 0.367539 3.0774e-05
18:4907870 G A 0.105114 7.2823e-05
18:4909341 G A 1.177345 1.1795e-05
18:4909430 T C 0.094828 1.9423e-05
18:4925108 A C 0.691073 -2.1017e-05
18:4925256 G A 0.836726 2.0564e-05
18:4925834 A G 1.729626 -7.5003e-06
18:4925888 C G 0.063549 -3.6039e-05
18:4925955 T C 0.271248 -3.1409e-05
18:4926032 A G 0.034545 9.6169e-05
18:4931089 G A 0.091043 1.5604e-05
18:4931554 T G 1.905935 7.5831e-05
18:4938525 A G 0.237008 3.9766e-05
18:4944457 A G 1.863753 4.7637e-05
18:4948077 C A 0.024119 -1.9240e-05
18:4960082 C T 0.109427 1.7608e-05
18:4965601 T C 0.710213 5.6734e-06
18:4970506 C A 1.093260 2.4550e-05
18:4970704 G A 0.033240 1.2074e-04
18:4970722 A T 0.027196 -5.6494e-05
18:4977369 T G 0.148535 1.4903e-06
18:4979713 G A 1.619520 8.7455e-06
18:4993986 T C 0.323748 -1.6471e-05
18:5013619 T A 0.084221 1.2879e-05
18:5014393 T C 0.047761 5.8117e-06
18:5014747 T C 0.057434 -1.4014e-05
18:5016242 G A 0.034671 -3.5699e-05
18:5018373 G T 0.084857 -4.0370e-05
18:5022806 T C 0.044123 6.0392e-05
18:5024327 T C 0.091631 -5.0670e-06
18:5030946 A C 1.970136 -2.7717e-05
18:5031607 G A 1.432435 1.5221e-05
18:5037384 A C 0.247492 -5.2628e-06
18:5040256 G C 0.048988 -1.3931e-04
18:5043860 C T 0.039248 2.9045e-05
18:5049243 T C 1.145929 2.2830e-05
18:5067584 T C 1.407430 1.8227e-05
18:5068777 T C 0.061371 -3.5861e-05
18:5069454 G A 0.558545 4.4517e-05
18:5070445 T C 0.101219 -1.5285e-05
18:5071873 A G 0.075292 5.7730e-05
18:5075133 A G 0.488674 6.0753e-05
18:5079328 G A 0.491780 8.6450e-05
18:5081266 G C 1.185547 -2.0304e-05
18:5083657 A G 0.025323 -7.3694e-06
18:5085056 A G 0.136276 1.4371e-05
18:5096258 G T 0.279388 -9.5143e-06
18:5102469 G C 0.196326 1.2231e-04
18:5102624 T C 1.028835 2.6846e-05
18:5103881 T C 0.375715 -3.5244e-06
18:5106402 C T 0.070644 -1.0068e-04
18:5106665 T G 0.079398 -4.7152e-05
18:5107846 A C 1.002577 3.7625e-05
18:5108572 C T 0.138087 1.1039e-05
18:5131536 C A 0.472698 6.6151e-05
18:5132226 C T 1.006420 1.7119e-05
18:5137932 G A 0.879355 8.4320e-06
18:5139005 A G 1.197007 5.4754e-06
18:5142908 C G 0.040845 -2.2068e-05
18:5145609 T G 0.322800 -7.0667e-06
18:5151205 C T 0.437326 3.8447e-05
18:5153864 C G 0.237862 4.9866e-05
18:5155367 G T 0.136916 1.3495e-05
18:5156856 C T 0.664883 -2.0042e-05
18:5160759 A G 1.092105 6.4476e-06
18:5165467 T G 0.267395 -1.2668e-05
18:5173386 T C 0.023931 1.8194e-05
18:5176714 T G 0.139230 -4.8872e-05
18:5178387 T G 0.322164 1.6834e-05
18:5180513 C T 0.128269 -2.8821e-06
18:5181412 A C 0.381580 -2.6231e-05
18:5189995 A C 1.001159 1.3185e-05
18:5191958 T C 1.903189 1.5397e-04
18:5193978 C T 0.040653 8.1766e-05
18:5194136 T C 0.050624 1.3829e-05
18:5196072 G T 0.056275 -3.3735e-05
18:5196992 C T 1.842721 -5.8367e-05
18:5198900 G A 0.023746 8.4554e-05
18:5199545 T C 0.086658 5.2726e-06
18:5199990 A G 0.038576 -7.8478e-05
18:5205093 G A 0.419085 7.0991e-05
18:5206324 G A 0.349266 -2.2269e-05
18:5208905 G C 0.139532 -1.3694e-05
18:5213879 C T 0.133086 1.5471e-05
18:5215596 A G 0.315841 -1.6491e-05
18:5216124 T C 0.128853 2.5776e-05
18:5216795 T G 0.918470 1.9315e-05
18:5222541 C T 0.051773 -8.1830e-05
18:5230996 A G 0.051202 -2.5481e-04
18:5231000 G T 0.023305 -1.8405e-05
18:5237049 G T 0.400523 1.1256e-04
18:5238119 A G 0.036547 3.9269e-05
18:5241170 T C 0.324423 -3.2862e-05
18:5245809 G A 0.023415 -2.0649e-05
18:5247284 A G 0.022788 1.5357e-06
18:5248863 C T 0.027881 -5.1750e-05
18:5253441 T G 0.035356 1.3997e-05
18:5255109 C T 1.598497 3.4180e-05
18:5267264 A G 0.486064 4.8389e-05
18:5285290 T C 0.040893 -2.8451e-05
18:5292983 C A 0.868265 1.4663e-05
18:5293926 G T 0.828994 1.1507e-05
18:5300168 G A 0.221675 -1.9841e-05
18:5303009 C T 1.620224 -1.8103e-04
18:5303225 C T 0.682614 -5.2199e-05
18:5304160 C A 0.388630 -8.6436e-05
18:5311143 C T 0.813431 2.4058e-05
18:5311424 A G 0.180814 -1.2777e-06
18:5311555 T C 0.048628 -3.0261e-04
18:5311892 T C 1.948513 -1.1570e-04
18:5313164 G T 0.230471 4.8415e-05
18:5316070 T C 1.452169 -2.0826e-05
18:5316672 A G 0.063474 -3.3461e-05
18:5317271 A G 0.058894 1.8315e-05
18:5317480 A G 0.297807 8.6212e-05
18:5319006 G C 0.044499 6.9238e-05
18:5319542 A G 0.043795 6.9665e-06
18:5321164 T G 0.034833 1.9821e-05
18:5321894 T C 0.076580 -9.8958e-05
18:5323029 C T 0.032032 -4.1402e-05
18:5323289 A G 1.200760 -1.5659e-05
18:5324021 T C 0.313218 -1.3098e-05
18:5324312 T C 0.070287 -3.2784e-04
18:5332222 A G 0.146919 6.5710e-06
18:5332365 C G 1.103254 -1.6723e-05
18:5338985 C T 1.730246 -2.9945e-07
18:5339295 A G 0.038904 2.0830e-05
18:5340004 C T 0.431961 1.8912e-05
18:5350084 T C 0.051416 1.3950e-05
18:5350886 C T 0.635275 -2.8960e-05
18:5351295 C T 0.556053 -4.0686e-05
18:5354800 G A 0.047041 2.6739e-05
18:5357246 T C 1.154339 -7.5772e-05
18:5358774 A C 0.548922 2.7842e-06
18:5360720 T C 0.229118 -1.3948e-06
18:5362899 A G 0.124552 -3.4370e-05
18:5365032 T C 0.074552 1.8020e-05
18:5365129 C T 1.604255 -1.6371e-05
18:5365150 T C 0.459066 2.5659e-05
18:5365538 G A 0.095623 -2.6732e-05
18:5366458 T C 1.013285 -4.2700e-06
18:5366711 C T 0.051653 -1.7194e-06
18:5370379 G A 0.299106 -4.9575e-05
18:5371579 C A 1.324157 -5.3801e-05
18:5374426 C T 0.033837 3.1243e-05
18:5375440 A C 0.087931 -1.8141e-06
18:5377643 G T 0.277690 1.1612e-04
18:5379069 C G 0.102410 -1.4019e-04
18:5387936 G A 0.322848 1.2857e-05
18:5391378 G A 0.095247 1.6761e-04
18:5394077 A G 0.070611 5.1000e-06
18:5396324 T G 0.044308 2.7795e-04
18:5397383 A G 0.049852 -2.2536e-05
18:5402966 T C 0.033623 -2.4245e-05
18:5407839 T C 1.841127 5.4081e-05
18:5409208 C T 1.840510 5.4338e-05
18:5413815 C T 0.047816 -6.3019e-05
18:5416160 C T 0.032743 -2.1748e-05
18:5416221 T C 0.063344 4.1504e-05
18:5416871 C T 0.050572 -2.4204e-05
18:5420307 C T 0.050176 2.4634e-04
18:5428943 A C 0.052198 -4.5432e-05
18:5429608 C T 0.071338 -6.3044e-05
18:5431082 A C 0.051572 1.6693e-05
18:5432330 A G 1.475399 5.7419e-05
18:5434289 C T 0.637352 -4.4343e-06
18:5437006 A G 0.024639 -3.4710e-05
18:5439417 A G 0.035515 5.9452e-05
18:5441247 T G 0.239676 -5.4671e-05
18:5441359 A G 1.110719 3.6326e-05
18:5452918 T C 0.781642 -4.2013e-06
18:5453454 A C 0.025245 -1.8373e-05
18:5453562 G A 1.466087 4.6354e-05
18:5454131 T C 0.059284 1.1213e-05
18:5455063 C T 0.666015 3.0831e-05
18:5464272 T C 0.683507 -8.0515e-06
18:5464430 C G 0.025723 -2.2546e-05
18:5472021 T C 1.366802 1.1609e-07
18:5478295 A C 0.023256 -3.4903e-05
18:5479159 A C 1.318428 -1.4036e-05
18:5485376 A C 0.025898 -3.1630e-05
18:5486244 T C 0.038388 -6.6744e-05
18:5489584 A G 0.066509 -2.1602e-05
18:5491082 A G 0.106915 -1.1154e-04
18:5493831 A G 0.397079 -3.7110e-05
18:5496371 T C 0.022704 2.3091e-05
18:5510820 G A 0.381898 -1.3363e-05
18:5521132 G A 0.029371 8.1651e-05
18:5525888 A G 0.053597 -4.4619e-06
18:5527317 T C 0.028527 6.3508e-05
18:5532012 A G 0.205813 -2.1105e-05
18:5539738 T C 0.395018 4.6494e-06
18:5541421 A G 0.035460 7.0002e-05
18:5545585 C A 0.027920 -6.4875e-05
18:5549785 T C 0.322560 -5.0241e-06
18:5555731 T C 1.326055 3.2313e-05
18:5559081 G T 0.050575 2.8992e-05
18:5559886 T C 0.240202 -2.7700e-05
18:5560422 G T 1.604882 6.2907e-05
18:5561566 G A 1.463610 -5.6703e-05
18:5561861 A G 0.195469 -7.0410e-05
18:5562880 A G 0.056768 1.0129e-04
18:5564481 C T 0.324906 2.3347e-05
18:5567154 G T 0.051737 -3.4561e-05
18:5567350 C T 0.088661 5.4532e-05
18:5568396 C T 0.029841 5.0295e-05
18:5570218 C T 0.613596 -2.4489e-05
18:5574934 C T 0.100050 2.0432e-05
18:5578982 C T 0.230439 -2.5101e-05
18:5585977 C A 0.455119 1.0451e-05
18:5589112 G A 0.957552 7.3491e-05
18:5590161 T C 0.049433 -6.2059e-05
18:5593166 A G 0.597952 -2.2428e-05
18:5600721 C T 0.100706 6.9576e-05
18:5604749 A G 1.129768 -1.9963e-05
18:5607594 T C 0.142125 -5.0937e-05
18:5608808 C T 1.115786 9.1860e-06
18:5614609 C G 0.722767 -3.2120e-07
18:5616229 G A 0.589081 6.4246e-05
18:5617122 G A 1.073536 3.2854e-06
18:5618386 T C 0.433889 7.1450e-05
18:5620275 C T 0.105672 1.7958e-05
18:5622645 A G 0.505597 -1.5281e-06
18:5624296 A G 0.161025 -3.4480e-05
18:5630531 A G 1.750678 3.7884e-04
18:5631947 T C 0.188822 -1.1917e-05
18:5632242 A G 0.589539 1.5022e-07
18:5632288 G A 0.191665 6.8390e-07
18:5632471 T C 0.078817 -2.6725e-05
18:5632969 C A 1.379211 5.0280e-05
18:5644042 G A 0.053951 3.1719e-05
18:5645281 T C 0.719460 -1.4961e-04
18:5654289 C T 0.349714 -1.1743e-04
18:5656176 C G 0.203272 -3.7823e-05
18:5656351 C T 0.204830 1.2156e-04
18:5657547 G A 1.675074 6.4257e-05
18:5657571 A G 1.062244 1.7594e-05
18:5671432 T C 0.461887 2.2291e-05
18:5672664 G A 1.651812 4.9110e-05
18:5673233 T C 0.064230 -5.0487e-05
18:5676696 G A 1.773057 6.1566e-05
18:5681152 C A 0.092166 -3.5343e-05
18:5692313 T C 0.601003 5.7103e-06
18:5692422 A G 0.030818 4.3908e-06
18:5701686 C A 0.413447 -1.7609e-06
18:5718931 A G 0.214930 2.0783e-05
18:5722006 A G 0.061656 -3.8399e-05
18:5724882 G A 0.317844 -7.1041e-06
18:5724911 T C 0.058047 8.2834e-05
18:5730315 T C 0.086061 7.7925e-06
18:5731158 T C 0.028524 5.1660e-05
18:5736882 G A 0.048852 5.1543e-05
18:5738375 T C 0.029893 3.8969e-05
18:5744008 C G 0.093802 -7.7193e-06
18:5746904 T G 0.341589 3.6791e-04
18:5748721 T A 0.030082 -3.6909e-05
18:5751941 C A 0.401590 5.5952e-05
18:5759683 T G 0.561999 -9.1804e-06
18:5760080 A G 0.082458 -1.2617e-04
18:5773584 G A 1.320852 -5.7363e-06
18:5781422 C G 1.925896 -1.1337e-04
18:5784068 C T 0.072620 -1.3615e-05
18:5789853 T C 0.062637 -2.2183e-04
18:5802892 G T 0.051633 1.7723e-05
18:5803399 T G 0.138165 2.0883e-05
18:5805089 T G 1.187796 4.5717e-05
18:5811090 G A 0.028254 2.7548e-05
18:5812995 C T 0.193268 6.6434e-05
18:5825020 G T 0.022448 6.6676e-05
18:5826346 T C 0.200987 8.3421e-05
18:5832058 A T 0.103072 6.0595e-05
18:5832773 T C 0.847826 -3.0557e-05
18:5834180 A G 0.173102 -3.1831e-05
18:5835163 T C 0.047797 -1.7029e-06
18:5837552 C T 0.028157 5.5864e-05
18:5837798 G C 1.291673 -3.2048e-05
18:5840617 T G 0.484526 6.0899e-05
18:5841187 C T 0.102683 1.3803e-04
18:5842444 A G 0.025207 2.5748e-05
18:5849154 T C 0.095224 8.4952e-05
18:5852534 A G 1.789195 -3.1093e-05
18:5852696 T C 0.506503 1.6745e-05
18:5854751 T C 0.066012 3.5503e-05
18:5855598 G A 0.154929 2.9337e-05
18:5856604 C G 0.105029 3.3129e-05
18:5857770 A G 0.029848 -3.5778e-06
18:5859693 T C 0.133225 -1.6684e-04
18:5861720 G T 0.144212 6.0621e-05
18:5867821 A C 0.559142 2.7089e-05
18:5871275 C A 0.037352 1.1825e-05
18:5872454 T C 0.030760 -3.8222e-05
18:5872695 G A 1.023898 -2.4363e-06
18:5874514 A C 0.152735 -7.0727e-07
18:5874839 C T 0.020396 5.4226e-05
18:5887778 A G 0.968552 2.0176e-05
18:5888706 T C 0.143345 6.0224e-05
18:5889765 G A 1.294795 -2.3079e-05
18:5889834 T G 0.070027 -1.0679e-04
18:5892517 C T 0.929512 1.4298e-05
18:5893054 A G 0.046775 5.8134e-05
18:5894416 C G 0.704968 1.7549e-05
18:5896646 G T 0.037940 5.9231e-05
18:5897513 T C 0.022964 -3.9947e-05
18:5897823 G A 0.345010 3.0729e-05
18:5901511 C A 0.529483 5.4667e-05
18:5903698 A G 0.390298 -3.1106e-06
18:5905730 C G 0.023700 -5.8693e-05
18:5906276 A G 0.024684 -7.0005e-05
18:5908869 T C 0.361742 -2.7799e-04
18:5913606 T C 0.154488 4.2194e-06
18:5916161 C T 0.229494 1.3130e-05
18:5932037 T C 0.111638 6.0323e-04
18:5932276 G A 0.920534 1.3865e-04
18:5932406 A G 0.114001 -1.6049e-04
18:5933374 C T 0.541525 1.6063e-05
18:5934126 A G 0.140359 2.6987e-06
18:5936342 A G 0.216625 -4.8513e-06
18:5938058 G A 0.521768 1.9761e-04
18:5938431 A G 0.031675 -1.0633e-05
18:5940341 G A 0.067418 -1.4981e-05
18:5946524 T C 1.314143 -5.3829e-05
18:5947038 T G 0.034707 2.4949e-05
18:5956182 A G 0.034908 -3.5492e-05
18:5956381 A G 0.059465 -1.2863e-04
18:5958498 G A 0.797585 -2.9459e-05
18:5959148 G A 0.076311 2.1280e-04
18:5960165 A G 0.955582 1.6050e-05
18:5964228 T C 0.236304 7.5583e-05
18:5967896 A C 0.887480 -7.8175e-05
18:5969211 T C 0.084201 -4.9222e-05
18:5971039 A C 1.218261 -4.0350e-05
18:5971493 C T 0.078843 6.5745e-05
18:5975540 A G 0.043276 -8.5696e-05
18:5978258 G A 0.026524 -2.5500e-05
18:5980877 A G 0.270446 -6.5353e-06
18:5981962 C G 0.265973 -9.0548e-05
18:5982071 C T 0.110456 4.9435e-05
18:5982535 T C 0.470663 1.3573e-05
18:5983703 C T 0.060335 2.3605e-05
18:5984972 T C 0.046674 1.0583e-06
18:5985892 T G 0.804680 -2.6111e-05
18:5987788 T G 0.136643 -2.0672e-04
18:5987942 A C 0.180847 -1.4786e-05
18:5990570 G A 0.240491 -2.5029e-05
18:5992498 C T 0.998455 9.8327e-06
18:5995622 T C 1.027378 -1.1298e-05
18:6008770 C T 0.130012 7.5745e-05
18:6013674 A G 0.032285 1.6374e-04
18:6015069 T G 1.302718 -4.8547e-05
18:6019001 T C 0.031864 6.9065e-05
18:6020753 C A 0.111560 3.5945e-05
18:6021272 A G 0.021672 6.7413e-05
18:6021598 G T 1.602454 -1.1206e-07
18:6021681 T C 1.951719 -1.9799e-04
18:6026665 T C 0.280865 7.0436e-05
18:6029527 A G 0.094166 3.1874e-05
18:6029762 G A 0.835749 -4.6390e-05
18:6030842 T C 1.387776 -5.5224e-05
18:6033403 T C 0.603356 1.0170e-05
18:6035994 C T 0.218770 -3.1665e-05
18:6036141 T C 0.601756 1.1870e-05
18:6036277 G C 0.122121 4.5827e-05
18:6037139 T C 0.047323 3.5081e-05
18:6039277 C T 0.020649 -7.1619e-05
18:6040742 A G 0.252309 5.7451e-05
18:6041054 G A 0.484474 4.4553e-05
18:6043025 T C 1.157877 4.9944e-05
18:6044355 C T 0.583882 -4.3075e-05
18:6044407 A C 0.276178 -4.7387e-05
18:6045892 T C 0.035395 8.5240e-06
18:6049708 T C 0.122472 -6.2621e-05
18:6049775 C T 0.823759 4.6585e-05
18:6056547 C T 0.027543 -4.5587e-06
18:6060006 T G 0.118457 2.2488e-05
18:6069349 A G 0.111884 2.1293e-05
18:6069747 C A 0.776300 2.9221e-05
18:6070316 G A 0.563761 5.1354e-06
18:6075197 C G 0.047388 1.8074e-04
18:6075606 A G 0.987316 1.2786e-05
18:6077198 C T 0.024278 2.3605e-04
18:6081912 A G 0.070832 1.2615e-05
18:6082338 A G 0.539168 -1.7288e-05
18:6088451 A G 0.407553 3.7588e-05
18:6089889 G T 0.095539 1.6293e-04
18:6092174 G A 1.614892 3.5764e-05
18:6092934 C T 0.078453 -3.5819e-06
18:6101540 T C 0.269573 8.9653e-05
18:6109473 T C 0.044700 6.1990e-05
18:6110865 T C 0.035229 6.3222e-05
18:6113898 G A 0.104734 -1.4871e-05
18:6114319 T C 0.465477 -1.1093e-04
18:6115740 C T 0.495428 -5.4230e-05
18:6123822 A C 0.501001 -1.0646e-05
18:6128189 C A 0.308729 -1.8012e-05
18:6133273 C T 0.259952 3.1996e-06
18:6137966 C G 0.142969 8.0726e-06
18:6150964 A G 0.038790 9.4420e-06
18:6151020 T G 0.029653 2.6113e-05
18:6155894 A G 1.040267 3.2004e-05
18:6156278 G A 0.137529 1.8942e-05
18:6156782 T G 0.047245 -4.5153e-05
18:6157331 A G 0.059011 -9.5573e-07
18:6159407 G T 0.070533 1.4408e-05
18:6170017 A G 0.082789 9.4767e-05
18:6171674 C T 0.100505 5.3808e-05
18:6179963 A C 0.036537 -2.8887e-06
18:6183699 C G 0.166329 -2.5679e-06
18:6184244 T C 0.029225 2.1167e-05
18:6190098 T G 0.174410 -9.3732e-06
18:6191116 T C 0.115721 4.8509e-06
18:6193015 A G 0.037255 1.5720e-04
18:6193290 T A 0.080994 -5.4674e-05
18:6197934 G A 0.105974 -2.3431e-04
18:6202023 T C 0.057878 -8.5059e-07
18:6219756 A G 0.079875 -4.2209e-05
18:6228179 A G 0.030065 -3.1275e-05
18:6231861 A C 0.042062 2.6408e-04
18:6236405 T C 0.043568 8.2735e-05
18:6257583 G T 0.044873 -4.6267e-05
18:6264811 T C 1.410828 -1.2555e-05
18:6265012 A C 0.160327 -1.2353e-05
18:6269799 G A 0.036800 -1.9393e-05
18:6279770 T C 0.027514 -1.1193e-05
18:6293196 C T 0.337487 -5.9836e-06
18:6294683 T C 0.267593 1.3783e-05
18:6297769 G A 0.064461 -6.6589e-05
18:6301903 A G 0.059706 -5.0168e-05
18:6308208 A C 0.208205 -4.9024e-05
18:6312109 C T 0.039092 -7.2443e-05
18:6315744 T G 0.337029 9.6646e-07
18:6332345 A G 0.065876 -4.2411e-05
18:6333867 A G 0.088856 -1.9144e-04
18:6334096 A G 0.141005 4.2359e-05
18:6352502 C T 0.028650 -1.2215e-05
18:6363280 C T 0.089515 -7.9957e-05
18:6369092 C T 1.065817 -6.5287e-05
18:6371757 G A 0.030572 -1.0337e-05
18:6375689 A G 0.131171 3.1497e-05
18:6384352 C T 0.191253 1.0718e-05
18:6384431 T C 0.615940 -1.9097e-05
18:6386849 G A 0.025375 2.6346e-05
18:6388076 A C 0.216420 -1.3887e-04
18:6393194 C T 0.980912 -4.7486e-05
18:6394592 T G 0.172249 -2.1273e-05
18:6398451 A C 0.039390 2.0850e-06
18:6398817 T G 1.317477 -2.4518e-05
18:6401072 G A 0.260465 -4.5697e-05
18:6401412 G T 0.050413 -6.8674e-05
18:6404501 T C 0.311307 2.9908e-05
18:6407483 A C 0.596164 4.8732e-05
18:6413412 C T 1.114374 4.7287e-05
18:6415308 C T 0.082514 3.8594e-05
18:6415596 A G 0.194184 -9.6504e-06
18:6416465 C T 0.037920 1.3281e-05
18:6426615 A C 0.137178 -1.0528e-04
18:6429648 C T 0.271679 -9.5487e-06
18:6433650 C T 1.372171 -6.4705e-05
18:6437844 T C 1.500560 -1.0564e-04
18:6440779 G T 0.037271 2.0705e-08
18:6441958 T C 0.754131 -7.5850e-06
18:6443104 A G 0.048488 -4.9400e-05
18:6443405 A G 0.034493 -6.7746e-05
18:6446242 A G 0.179169 -9.0943e-06
18:6447799 G A 0.082387 -1.3049e-05
18:6449230 G A 1.453993 1.0695e-05
18:6450009 G A 0.128973 1.3746e-05
18:6451515 T C 1.643795 -1.5525e-05
18:6454509 G A 0.806089 -7.0925e-06
18:6459227 G C 0.056995 -2.0512e-05
18:6461230 G C 0.823743 -1.2656e-05
18:6470527 T G 0.648738 3.0140e-06
18:6472983 A C 0.023626 -1.1203e-04
18:6474441 C T 0.236184 -7.2218e-05
18:6476946 G A 0.046086 7.5812e-06
18:6482886 C T 0.535166 -1.6029e-05
18:6486442 G A 0.047294 -1.6542e-04
18:6490913 T C 0.721972 -2.7575e-05
18:6494050 G C 0.412198 -3.4250e-06
18:6494673 A G 0.064610 -5.2766e-05
18:6496868 C T 0.137776 1.5473e-05
18:6496923 C T 0.797296 1.9242e-05
18:6502770 C A 0.084016 -2.4897e-05
18:6505597 A G 1.228767 4.6561e-05
18:6505728 T G 0.095792 1.4949e-04
18:6505881 A G 0.097223 2.5808e-05
18:6508035 T C 0.314536 -3.2977e-05
18:6510030 C T 0.429660 -9.6854e-06
18:6511204 G T 0.095695 -6.7826e-05
18:6511473 T C 1.973735 7.5319e-05
18:6512418 G C 0.168354 3.4640e-05
18:6512864 A G 0.020335 -1.4841e-05
18:6513872 A G 0.197588 -2.9297e-05
18:6516387 A G 0.202902 3.7089e-05
18:6522756 A G 0.135737 -1.1143e-04
18:6527241 A G 0.032993 3.5140e-06
18:6532912 G A 0.042935 -9.3166e-06
18:6533752 C T 1.050283 5.5524e-05
18:6535080 T C 0.085850 1.5456e-06
18:6539889 A G 0.023671 2.7062e-05
18:6540478 C T 0.033717 -8.4505e-05
18:6540881 G A 0.392048 -6.9487e-05
18:6543983 G A 0.304974 -3.6812e-05
18:6546355 G A 0.271945 3.7952e-06
18:6546713 A T 0.065911 7.1569e-05
18:6549305 G T 1.451556 -1.1907e-05
18:6552665 A G 0.228465 2.3471e-06
18:6556639 T C 0.046249 5.4227e-05
18:6560842 T C 0.502611 -3.3347e-05
18:6564219 G A 0.495935 -7.6003e-06
18:6565863 C A 0.137987 -2.9985e-05
18:6566469 A G 0.075535 -2.5164e-05
18:6567182 G A 0.854110 4.1373e-05
18:6576274 C T 1.174417 -1.4013e-04
18:6577386 A G 0.365816 -3.8521e-05
18:6579172 A G 1.144793 -1.1080e-05
18:6580728 C T 0.021805 -5.9028e-05
18:6588975 G A 0.140440 1.6041e-05
18:6589556 A G 0.091634 -1.2594e-04
18:6590247 C T 0.070134 -7.6460e-05
18:6592676 T C 0.642990 -3.0506e-06
18:6602907 C T 0.052133 1.0705e-04
18:6603932 A G 1.917633 -3.1590e-05
18:6608306 G A 0.837255 -2.0017e-05
18:6612487 T C 0.222006 -7.9336e-05
18:6614441 C T 0.049563 -1.9741e-06
18:6615920 G A 0.329272 -1.0891e-05
18:6619707 G A 0.555264 1.1410e-05
18:6621797 A C 0.172499 -1.2767e-05
18:6623707 C G 0.156588 -1.4109e-04
18:6624452 G A 0.031172 6.2436e-05
18:6628517 T C 0.745763 1.9067e-05
18:6631950 G C 1.710362 -9.6117e-05
18:6632059 C A 0.276957 -5.6369e-05
18:6632347 G T 0.056609 9.5439e-05
18:6634840 A G 0.467586 -9.6792e-06
18:6640063 A G 0.051617 -5.7899e-05
18:6640533 T C 0.177883 -6.4191e-05
18:6641029 G A 0.075555 -1.0125e-06
18:6642385 C A 0.022302 -2.1275e-05
18:6642719 T G 1.604443 5.1109e-05
18:6646331 G A 0.102017 1.1485e-05
18:6646790 C T 0.038624 3.3734e-06
18:6649088 C T 0.063536 1.0876e-05
18:6649499 A G 0.114085 -2.5227e-05
18:6650138 T C 0.198734 3.7267e-05
18:6651118 T C 1.978805 8.3255e-05
18:6651778 T A 0.465366 -2.7613e-07
18:6653557 A G 0.289836 -1.7709e-05
18:6653798 C T 0.123894 -4.9563e-05
18:6659461 A G 0.216790 -8.0829e-06
18:6660089 C A 0.032480 5.1984e-05
18:6662863 A G 0.023470 1.4767e-05
18:6664993 T C 0.094094 5.2659e-05
18:6666417 G A 1.018952 5.4129e-05
18:6667681 G T 0.676538 -4.1006e-06
18:6672171 C G 1.232451 3.9441e-05
18:6672735 A G 0.736247 3.2193e-05
18:6673342 T C 0.222149 3.9867e-05
18:6679382 T C 0.966351 4.0723e-06
18:6680481 A G 1.696107 -1.4194e-06
18:6680701 A G 0.062607 -2.6551e-05
18:6681554 C T 0.024905 3.9625e-05
18:6690637 G A 0.267453 -1.5909e-05
18:6706356 G T 0.265369 -2.0156e-05
18:6707192 T C 0.061887 1.6255e-04
18:6715863 G A 0.957270 -5.9597e-06
18:6724771 A G 0.122225 -7.1637e-05
18:6725321 G T 0.091952 5.1088e-05
18:6728204 A C 0.656379 -4.3334e-06
18:6734217 G A 0.431078 -8.5403e-06
18:6742574 G A 0.131508 -9.1070e-05
18:6749496 A G 0.078476 5.3148e-05
18:6749875 G T 0.482153 -3.1783e-05
18:6752661 C T 0.046466 -3.3958e-05
18:6752783 A G 0.055519 1.9713e-05
18:6754352 T C 0.086259 4.5386e-05
18:6757108 A C 0.248456 -3.0330e-05
18:6759702 C T 0.031899 -6.5037e-05
18:6760078 G A 0.161905 -2.0437e-06
18:6764443 T G 0.308483 7.7692e-05
18:6765475 A C 0.659193 6.7548e-06
18:6767702 G A 0.068891 -5.9601e-05
18:6769756 G A 0.678469 -1.0365e-05
18:6775039 G A 0.074464 6.1888e-06
18:6781016 A G 0.089414 -2.5762e-05
18:6784082 G A 0.952881 -6.9510e-05
18:6795911 G A 0.117863 7.4425e-05
18:6795934 A G 0.322465 4.7096e-05
18:6801018 T G 0.293744 4.8115e-05
18:6816547 T C 0.116110 1.0014e-05
18:6820045 C T 1.483809 -5.2125e-05
18:6820187 G T 1.616764 -2.9237e-05
18:6823195 T C 0.037518 -1.7015e-05
18:6825680 T C 0.024109 1.9470e-05
18:6836780 A G 0.107645 2.9612e-05
18:6838278 C T 0.136711 3.9712e-05
18:6838464 C T 0.948029 -3.5566e-05
18:6839199 C T 0.034450 1.0159e-04
18:6843259 A G 0.094484 1.0640e-04
18:6845982 T C 0.065301 8.9506e-05
18:6848606 A G 1.373424 2.2347e-04
18:6851359 C T 1.258008 6.7870e-05
18:6851433 G A 0.029293 2.4466e-05
18:6867507 C T 1.847826 -2.0014e-05
18:6870524 C T 0.538035 -1.0511e-04
18:6875693 A G 1.058729 1.2283e-04
18:6881446 A G 0.026174 1.2185e-04
18:6884050 G A 0.641078 -3.3844e-05
18:6889973 G A 1.118626 1.1227e-05
18:6890937 T C 0.065662 -3.6338e-05
18:6894315 C T 0.037320 -3.3123e-05
18:6898415 T C 1.096834 7.2422e-06
18:6905245 G A 0.112374 -1.4612e-05
18:6910535 T G 0.603281 -1.7992e-05
18:6912143 C A 1.736919 7.2150e-05
18:6920952 C T 0.025911 -1.9980e-05
18:6923291 G A 1.247541 -4.6517e-06
18:6927870 T C 0.735689 -3.1827e-05
18:6928946 C T 0.994632 1.0473e-06
18:6929507 C G 0.033308 4.3985e-05
18:6939947 A G 1.751132 -6.1121e-06
18:6940557 C A 0.707590 -1.2998e-05
18:6941108 G A 1.044016 1.1715e-05
18:6941120 G C 0.033542 1.2627e-05
18:6942975 C T 0.075340 -1.3359e-05
18:6946431 G C 0.023687 -5.1032e-07
18:6948614 G A 0.790600 2.3931e-05
18:6951971 T C 1.554553 1.8851e-05
18:6952009 C G 0.021695 -4.0767e-05
18:6953989 C T 0.824191 -1.9877e-05
18:6955676 T G 0.752963 4.2943e-05
18:6956111 C T 0.042886 3.3299e-05
18:6956126 G C 0.035414 -5.8070e-06
18:6956238 A C 0.494461 4.0420e-06
18:6956393 C T 0.781262 -3.5888e-05
18:6957193 C T 0.953784 8.1707e-05
18:6958609 C T 0.057216 4.8842e-05
18:6963722 C T 0.049572 -4.4332e-05
18:6964926 A G 0.079277 -3.3889e-05
18:6968685 C T 0.030611 5.5257e-05
18:6968799 T C 0.023697 7.2689e-05
18:6969501 T C 1.345686 -4.0608e-05
18:6969964 A G 0.023061 7.9135e-08
18:6975779 C T 0.022954 -2.0971e-05
18:6975995 C G 0.045895 -2.6607e-05
18:6976513 T C 0.066314 6.2776e-05
18:6977844 G A 0.370892 5.4248e-06
18:6977966 C T 0.394005 1.3527e-05
18:6978725 G C 0.321284 2.3756e-07
18:6979570 A G 1.503429 1.3800e-05
18:6980523 C T 1.421344 -5.4767e-05
18:6981459 G T 0.052205 -5.6141e-06
18:6982443 T C 1.388147 -3.6955e-05
18:6982772 C G 0.102803 -8.4662e-05
18:6984699 G A 1.201879 -2.4675e-06
18:6985499 T C 0.513715 -1.8257e-05
18:6985507 A G 0.848320 -1.5278e-05
18:6985655 T C 1.712654 -3.0483e-05
18:6986083 A G 0.062614 -1.4033e-04
18:6986227 A G 0.306818 2.8115e-05
18:6986638 C T 0.880709 -1.2472e-05
18:6990280 C T 0.824629 -8.0913e-06
18:6992327 T C 0.789974 -7.8902e-06
18:6992683 A T 0.027540 6.8673e-05
18:6993673 C T 0.446703 -2.0376e-05
18:6994481 T C 1.182473 6.4408e-06
18:6994646 C T 0.046002 1.9714e-05
18:6996232 T G 1.550833 1.2106e-05
18:6997818 C A 0.532469 3.5627e-06
18:6998724 C A 0.036258 -6.6367e-05
18:6999176 T C 0.250611 3.2621e-05
18:6999183 C G 0.024609 3.9275e-05
18:6999628 C T 0.849738 5.4484e-05
18:7001159 T C 0.136873 2.7263e-06
18:7001273 G A 0.471598 5.0925e-05
18:7002596 A C 0.175358 -2.9590e-06
18:7004196 G T 0.505156 5.4620e-05
18:7006871 C T 1.828923 5.2408e-05
18:7008591 C T 0.589941 1.3540e-05
18:7011490 G A 0.136049 3.0619e-05
18:7013648 T C 0.301933 1.0791e-04
18:7016150 T C 0.716370 -4.8170e-05
18:7018762 C G 0.267207 2.6453e-06
18:7019128 A G 0.276382 1.0684e-04
18:7022096 C A 0.575576 4.9865e-05
18:7028454 A G 0.444292 5.2748e-05
18:7029115 C T 0.785891 2.2256e-05
18:7030727 A G 0.345867 -2.5650e-05
18:7034271 T C 0.352502 9.6578e-05
18:7034508 G T 0.444230 -2.6355e-05
18:7034946 A G 1.070852 1.8675e-06
18:7035915 C A 0.595346 9.5683e-06
18:7036963 C G 0.741596 1.0136e-05
18:7037428 A G 0.678414 -1.8256e-05
18:7037866 C T 1.917951 -3.7659e-05
18:7038139 T A 0.108327 -6.1016e-06
18:7038171 C T 0.248235 -1.2138e-05
18:7038435 C G 0.803515 -7.5742e-05
18:7042911 T C 0.150658 5.4349e-07
18:7043145 G A 0.096574 4.4453e-05
18:7044280 G A 0.026511 9.3987e-05
18:7044600 C A 0.047167 -1.3487e-04
18:7048830 T C 0.327616 -2.1456e-05
18:7049171 T C 0.025736 -3.5557e-05
18:7055719 A G 0.115315 1.1692e-05
18:7058250 A G 0.123663 3.2393e-04
18:7067652 C T 0.765420 3.2889e-06
18:7068462 G C 0.775154 -7.8745e-06
18:7080135 C A 0.162784 -2.5168e-05
18:7080736 A G 0.063971 -1.5329e-05
18:7082908 T C 0.790347 1.6446e-05
18:7086225 C T 0.892841 -3.1684e-06
18:7086310 T G 1.669151 -4.1172e-05
18:7087190 G T 0.038209 -5.6514e-05
18:7089885 A G 1.464853 -4.9391e-05
18:7094612 T C 1.798049 -4.5066e-05
18:7094665 C T 1.133589 1.7882e-05
18:7102036 C T 0.373719 2.3102e-05
18:7102402 A G 0.190217 -7.6598e-07
18:7102706 T C 0.634879 -9.5600e-06
18:7104712 T C 0.034295 1.0874e-04
18:7108999 G A 0.618150 -6.0099e-05
18:7109561 C A 0.515435 6.2764e-05
18:7111510 G A 0.049043 2.4297e-04
18:7112164 G T 0.023782 -1.7196e-04
18:7114127 A G 0.208604 -4.1256e-05
18:7118368 A G 0.107408 -2.4318e-05
18:7118955 T C 1.056836 -5.3625e-05
18:7123482 C T 0.105480 -3.5356e-05
18:7124341 A G 0.036300 4.9602e-05
18:7127805 A G 0.131346 9.6416e-06
18:7129941 A T 0.057933 -4.1743e-05
18:7131234 C T 1.150382 -8.6909e-05
18:7132086 T C 0.122209 -3.6958e-05
18:7132587 C T 0.628504 3.4336e-05
18:7133194 A G 1.534744 -8.5685e-05
18:7135797 C T 0.166176 1.0739e-04
18:7138558 T C 1.493393 -5.6902e-05
18:7143714 G T 0.077018 -1.4129e-04
18:7147079 G T 0.600445 -1.5830e-04
18:7147347 G C 0.814278 -2.7208e-04
18:7150217 G A 0.056866 -2.2780e-04
18:7151120 G A 0.037495 -7.3067e-05
18:7153795 T G 0.826739 -1.5490e-04
18:7158044 G A 1.599727 -1.5608e-04
18:7161692 T C 0.039504 -2.3934e-05
18:7164810 T G 0.039446 1.8608e-05
18:7166880 G A 0.858855 -6.6783e-06
18:7171561 A G 0.575456 1.4517e-05
18:7172523 G C 0.080826 -5.7706e-05
18:7176535 T C 0.041812 4.0836e-05
18:7176761 G T 0.545202 2.8190e-05
18:7184241 T C 0.258297 7.0959e-05
18:7184342 A C 0.052990 5.6938e-05
18:7184809 C T 0.222386 9.9219e-06
18:7188306 C T 0.052218 3.1477e-05
18:7188470 A G 0.173998 3.5752e-05
18:7188672 T C 0.094974 6.8910e-06
18:7188708 C T 0.038985 2.0476e-05
18:7188754 C T 0.213973 1.5333e-05
18:7192874 T G 0.449712 3.7115e-06
18:7195813 A G 0.331223 1.2108e-04
18:7204855 A G 0.030724 2.6919e-05
18:7205135 G A 0.045626 -3.2292e-05
18:7205419 C A 0.140677 2.1343e-05
18:7206241 G C 1.146740 -3.6374e-05
18:7206704 A C 0.150729 1.5771e-04
18:7207967 T C 1.860053 -6.8307e-05
18:7214796 T C 1.562904 9.4990e-06
18:7224675 C T 0.087155 2.0333e-05
18:7227402 T C 0.179993 -1.4917e-05
18:7229107 A G 0.249550 -3.7894e-06
18:7232892 A G 1.682565 4.4922e-05
18:7233530 T C 0.064487 -2.9273e-05
18:7234105 A G 0.085980 4.6477e-05
18:7238619 A C 0.163544 4.7057e-05
18:7240201 T C 0.046917 6.3170e-06
18:7248503 C T 0.045833 -3.6315e-05
18:7248746 T C 0.163953 2.2284e-05
18:7249740 T C 1.829426 1.0404e-05
18:7258267 A G 1.447511 -5.8992e-05
18:7259912 T C 0.049923 -4.1209e-05
18:7264458 G A 1.837203 -3.0507e-04
18:7267163 C T 0.063425 3.2791e-06
18:7270123 C T 1.483740 -1.1111e-05
18:7273964 C T 1.757546 -1.1269e-05
18:7281810 T C 0.330012 -6.2240e-05
18:7284522 T G 1.904283 -4.2577e-05
18:7294452 A G 1.720239 -1.0764e-04
18:7305437 C G 0.022701 -5.3705e-05
18:7305501 A G 0.429608 7.1608e-05
18:7316749 A C 0.042302 2.8638e-05
18:7318148 A G 0.023395 2.0571e-07
18:7325375 T C 0.042847 -1.0122e-05
18:7327773 C G 0.020176 6.7570e-06
18:7329929 T C 1.708100 5.6552e-05
18:7333742 T C 0.080391 8.8906e-06
18:7337494 T C 0.133443 4.4469e-05
18:7342567 G A 0.297713 3.7212e-05
18:7348490 A G 0.061705 -4.7606e-06
18:7348643 C T 1.955767 2.6772e-05
18:7349616 G A 0.238433 -5.4399e-06
18:7354608 G A 0.042097 -1.8869e-05
18:7358066 A C 0.046486 -6.1818e-05
18:7364240 T C 0.442964 -1.2796e-05
18:7367752 T C 0.158224 -8.4873e-05
18:7369057 C T 0.684977 4.0781e-06
18:7371941 C T 0.146857 1.8883e-05
18:7372802 G A 0.084987 4.0529e-05
18:7375182 A G 0.060358 -5.6386e-05
18:7375434 T C 0.538753 -6.3210e-05
18:7375512 C G 0.354050 -5.1385e-05
18:7376064 T C 0.625226 -1.4451e-06
18:7377510 G A 0.674260 -1.7739e-05
18:7377943 G A 0.187712 2.5350e-05
18:7381242 A G 0.311595 -1.0884e-05
18:7382442 C A 0.924215 1.6482e-05
18:7383326 C T 0.329999 -4.2228e-05
18:7383334 A G 1.718538 3.8338e-06
18:7383469 G A 0.312959 -3.5363e-05
18:7384829 G C 0.521943 -1.2903e-05
18:7384942 A C 1.533495 2.5220e-05
18:7385492 T C 0.069342 1.1784e-05
18:7388258 G T 0.544978 -8.3542e-06
18:7388753 G A 0.144319 -2.3080e-05
18:7389361 G A 0.024811 -1.0798e-04
18:7390501 G A 1.847515 1.0488e-04
18:7395934 A G 0.901728 5.9908e-06
18:7396272 G A 0.437485 -2.2738e-05
18:7404949 A G 1.596008 1.3446e-05
18:7406458 A C 0.160772 1.3813e-05
18:7411100 T C 0.443782 3.2023e-05
18:7412200 A C 0.162544 7.1274e-05
18:7416825 A C 0.806706 1.0734e-05
18:7417000 C T 0.280527 -1.2909e-05
18:7421563 G A 0.186017 -6.5327e-06
18:7427516 C T 0.122699 -8.6229e-05
18:7430583 T C 0.045226 -2.0313e-05
18:7433868 T C 0.258138 5.4462e-06
18:7435159 G A 1.637566 1.2001e-05
18:7442888 A G 0.065503 -1.2507e-04
18:7448245 G A 1.665490 3.9973e-06
18:7448327 A G 0.368114 2.1718e-05
18:7457829 G A 0.103828 -8.3987e-05
18:7458215 T C 1.115266 4.6248e-06
18:7458372 A G 0.065016 -3.8053e-05
18:7460235 T C 0.134634 -1.0387e-05
18:7462983 C T 0.296074 -4.3701e-05
18:7465949 G A 0.985112 -9.1506e-05
18:7466596 G A 0.094211 -3.6562e-05
18:7467504 G T 0.390165 2.0688e-07
18:7469021 G C 0.519044 -1.5706e-05
18:7475999 T C 0.169652 -3.4102e-05
18:7477505 A G 0.080647 4.4883e-05
18:7477548 T G 0.160210 2.3933e-05
18:7477655 A G 0.087142 -3.3918e-05
18:7483366 T C 0.036187 -4.3282e-06
18:7485168 T C 0.064344 2.3721e-06
18:7485222 G A 0.254620 -8.6939e-06
18:7485707 A G 0.290959 -3.1422e-05
18:7486741 T C 0.092952 -1.9339e-05
18:7487910 T C 0.035651 -5.2039e-05
18:7498497 G A 0.143053 4.5135e-06
18:7501993 C T 0.315289 -6.0364e-05
18:7519001 G T 0.537607 -3.3820e-05
18:7519267 A G 0.152560 -1.1638e-05
18:7524275 A G 0.075645 -7.2964e-05
18:7528504 T G 0.067168 -1.0189e-04
18:7529438 T C 0.133368 -4.9930e-05
18:7531604 A G 0.085292 -2.1183e-05
18:7532322 C T 0.141534 1.9554e-05
18:7541234 G T 1.663919 2.9785e-05
18:7545930 A G 0.027745 -2.0012e-05
18:7555946 T C 0.116899 2.9605e-06
18:7557909 C T 0.329032 -2.2459e-05
18:7570200 C T 0.047459 -1.0970e-05
18:7572640 C T 0.230640 1.9742e-04
18:7575300 A G 0.071118 -1.0060e-04
18:7604902 A G 0.080196 3.3028e-06
18:7618767 C G 0.110015 -5.8512e-05
18:7620283 G C 0.085211 1.8219e-05
18:7622514 G T 0.241266 -1.8437e-05
18:7625108 C T 0.027005 4.1844e-06
18:7625319 T C 0.166007 7.4660e-05
18:7635960 A G 0.061624 -3.8616e-05
18:7657076 G T 1.945669 8.1679e-06
18:7657610 G A 0.037164 -9.1805e-06
18:7661227 C A 0.075860 5.0267e-06
18:7667574 T C 0.037858 2.7225e-05
18:7671444 C A 0.116399 7.3793e-06
18:7675399 G C 0.047761 6.2623e-05
18:7677548 G A 0.344459 2.9099e-05
18:7678218 C T 0.104474 -1.2655e-05
18:7679767 T C 0.069998 -1.9478e-05
18:7679794 C A 0.029699 2.4901e-05
18:7682232 T C 0.084036 1.5913e-06
18:7687291 G A 0.038345 -9.2692e-06
18:7687679 T C 0.208874 -2.2886e-05
18:7688140 G A 0.560554 6.5826e-05
18:7688439 A G 0.490242 -6.1498e-05
18:7688505 T C 0.171931 -1.1876e-04
18:7688826 T C 1.221847 7.2960e-06
18:7689180 A G 1.074415 9.2619e-06
18:7697053 G A 0.134329 -7.7529e-06
18:7700383 A G 0.063896 -4.5242e-05
18:7712554 G A 0.058297 8.6203e-07
18:7717349 C T 0.847920 -3.5696e-06
18:7729725 T C 0.062932 -5.5917e-05
18:7732917 T C 0.134209 -1.0762e-05
18:7737601 A G 1.073825 -2.3979e-06
18:7751836 G T 0.079573 -1.3947e-05
18:7755226 T C 0.189883 5.0102e-05
18:7760830 A G 0.127169 8.0005e-06
18:7761972 G A 0.070066 8.6590e-06
18:7763363 A G 0.886613 3.3158e-05
18:7768602 G T 0.059069 -3.5095e-05
18:7777478 A G 0.056142 -4.5549e-05
18:7780625 A G 0.152839 7.7135e-05
18:7794708 T C 0.021987 1.8582e-05
18:7807417 C G 0.028248 -1.8719e-05
18:7812144 A G 0.032672 -9.9839e-06
18:7813239 C T 1.188221 -6.6438e-06
18:7813532 A G 0.044068 4.9742e-05
18:7814216 T C 0.064422 -1.7607e-07
18:7823099 C T 1.219046 -8.2145e-06
18:7824091 C T 0.117194 -4.5494e-06
18:7829991 A G 0.427345 2.4896e-05
18:7832657 A G 0.149980 -2.3430e-06
18:7840980 C T 1.232045 3.8642e-06
18:7846069 T C 0.182966 -4.6149e-05
18:7847096 G C 0.043912 4.3189e-05
18:7850717 T C 1.257245 5.2012e-06
18:7852151 C T 0.188130 -2.2474e-05
18:7853105 A G 0.216070 -5.6205e-05
18:7857043 T C 0.177066 -2.6830e-05
18:7857779 G A 0.065723 2.9231e-06
18:7857901 T C 0.057154 -5.3386e-05
18:7859159 T C 0.043165 -2.5104e-05
18:7859757 G A 0.151096 -1.5054e-06
18:7870864 A G 0.319051 2.3074e-05
18:7872920 G A 0.084308 -4.8889e-06
18:7880252 C T 0.306737 6.8899e-05
18:7881016 G A 0.081864 -2.0256e-05
18:7883522 C T 0.111141 7.2297e-06
18:7885538 G T 0.311326 -1.6486e-05
18:7886366 T C 0.224197 4.3953e-05
18:7888088 A G 0.063260 2.7598e-05
18:7892068 T C 0.036576 -6.9147e-05
18:7895764 T G 0.524452 5.3566e-05
18:7897307 C A 0.104685 3.9302e-05
18:7897732 A G 0.137497 2.2245e-06
18:7897816 A G 0.199507 4.0187e-06
18:7901109 G A 0.051689 9.9915e-06
18:7906458 C T 0.040796 -4.8709e-05
18:7908080 A G 0.071682 4.8209e-05
18:7912199 C T 0.072974 2.2186e-05
18:7919707 G A 1.090881 6.5295e-06
18:7922616 C T 0.410964 9.9544e-06
18:7925753 G A 1.549856 4.6775e-06
18:7932166 A G 0.021779 -1.2357e-04
18:7935857 A G 0.227647 -3.3679e-05
18:7947538 G A 0.030166 -4.2340e-06
18:7947943 G A 0.394563 -6.5521e-06
18:7948233 A G 0.021308 -1.3243e-04
18:7948407 A G 0.179886 6.8176e-05
18:7975518 G A 0.043928 -4.3089e-04
18:7978027 A G 0.153011 1.0528e-05
18:7982949 T C 0.028686 -1.0069e-05
18:7986207 A G 0.145679 -1.6029e-05
18:7992980 T A 1.910881 9.9665e-06
18:7994139 G A 0.066642 2.3128e-05
18:8000724 A C 0.886243 5.4849e-05
18:8006863 C A 1.675753 -6.1380e-07
18:8012601 A G 0.035875 -7.2929e-05
18:8017072 G C 0.055642 6.1324e-05
18:8029609 C T 0.210935 -2.9062e-05
18:8030442 C G 0.233483 -4.1215e-05
18:8038735 G A 0.090083 -3.0968e-05
18:8047215 C A 0.043328 7.1877e-06
18:8047572 C A 0.162921 2.5293e-05
18:8069868 T C 1.097908 4.4429e-05
18:8073042 A C 0.021893 -1.2897e-04
18:8086391 G A 0.168013 6.9687e-05
18:8100756 A C 0.038771 1.1403e-05
18:8106880 C T 0.025934 -1.3330e-04
18:8112676 G A 0.048823 4.3509e-05
18:8120909 A C 0.090482 -1.3425e-05
18:8122226 T C 0.045100 -1.7579e-05
18:8122335 T C 0.074607 -5.1597e-05
18:8134319 A G 1.520375 -2.6038e-05
18:8136396 G A 0.249436 -3.7910e-05
18:8153200 C T 0.034376 -6.0966e-05
18:8154523 T C 0.106457 3.3595e-05
18:8160260 G A 0.342411 -2.8864e-05
18:8161470 A G 0.311813 1.9695e-05
18:8163468 A C 0.492608 -4.0223e-05
18:8163610 G A 0.026469 5.9821e-05
18:8165568 C A 0.040397 -4.8436e-05
18:8168060 C T 0.060796 -1.2000e-04
18:8172201 C G 0.321261 -1.4410e-05
18:8172328 G A 0.789227 -5.9263e-05
18:8172562 G A 0.055278 5.4240e-05
18:8173366 C T 0.738483 -7.0125e-06
18:8174610 G A 0.149928 -3.5766e-05
18:8179940 G A 0.023658 3.3979e-05
18:8183423 A G 0.035862 8.5767e-05
18:8185879 C T 0.128058 3.6055e-05
18:8189601 C T 0.690326 -2.8942e-05
18:8200527 A G 0.134916 -2.2937e-05
18:8202839 A G 0.095604 1.3186e-05
18:8212128 A C 0.562505 2.0277e-05
18:8218123 G A 1.142226 -1.1949e-05
18:8224298 C A 0.029377 3.6636e-05
18:8229016 A G 0.991425 4.1798e-05
18:8230651 T G 0.037161 -2.0058e-05
18:8233086 T G 0.321060 3.5198e-05
18:8233166 T C 0.042406 3.4512e-05
18:8237063 C T 0.883854 1.8681e-05
18:8238538 G A 0.462662 5.5004e-05
18:8238885 A G 0.140973 3.5995e-05
18:8248335 T G 0.145968 -7.8448e-06
18:8248750 A G 0.064136 6.4024e-05
18:8249471 A G 0.059621 9.2239e-05
18:8250108 T C 0.036320 6.2797e-05
18:8250287 T C 0.026794 2.0359e-04
18:8251933 A G 0.631971 -2.1545e-05
18:8254636 C T 0.150973 3.2675e-05
18:8255151 A G 0.056892 1.1355e-04
18:8257256 G A 0.258255 6.3929e-06
18:8261070 T C 0.030276 -1.2801e-05
18:8262753 G A 0.070595 -9.0978e-06
18:8266569 C T 0.331885 -3.9470e-06
18:8268082 A G 0.033162 -1.5216e-04
18:8273670 C T 0.020653 2.3069e-05
18:8279326 A G 0.077694 -1.3141e-05
18:8280745 T C 0.118356 -1.8144e-05
18:8286090 T G 0.080342 6.9206e-05
18:8287548 G A 0.027683 3.6969e-05
18:8288308 C T 0.118846 1.3956e-05
18:8288361 G A 0.234437 2.8515e-05
18:8289805 C G 0.187712 -1.7283e-05
18:8290420 A G 0.053273 2.2247e-05
18:8294814 A G 0.323170 1.5559e-05
18:8297867 A G 0.050686 -5.5848e-05
18:8298633 A C 1.297652 2.8844e-05
18:8299062 G A 0.034892 1.2765e-04
18:8303370 A G 0.223811 -3.9482e-05
18:8306509 T C 0.061056 -2.8313e-05
18:8313015 C T 0.070955 2.5476e-06
18:8313433 A C 0.649621 -4.4716e-05
18:8324985 A C 0.149697 -1.0038e-04
18:8325980 C T 1.295172 6.6646e-06
18:8332974 A G 0.565806 5.0966e-06
18:8333289 A G 0.504140 2.9156e-05
18:8333605 G A 0.078956 2.4271e-05
18:8333662 G A 0.151807 -5.1545e-05
18:8342478 G A 1.302699 -1.5901e-05
18:8345003 C G 0.034405 7.6311e-05
18:8348401 C A 1.833811 1.8832e-05
18:8351391 G A 0.709453 -2.9985e-05
18:8359270 C A 0.028296 6.7627e-06
18:8360717 G A 1.623142 -2.5570e-07
18:8363296 T G 0.286788 4.7328e-05
18:8364598 C T 0.381986 3.5150e-06
18:8364742 C G 0.575796 2.1046e-05
18:8367675 A G 0.588640 -4.1317e-05
18:8368417 T G 0.639475 1.3388e-05
18:8370519 G A 0.033178 3.9044e-05
18:8371240 G A 0.055489 -2.1809e-05
18:8372641 A G 0.045191 7.9487e-06
18:8372783 A G 0.334598 -1.4368e-05
18:8376264 A G 0.037050 -4.9431e-05
18:8379296 T C 0.027433 6.5053e-05
18:8386603 G A 0.654772 3.1377e-05
18:8386826 A G 0.053652 6.7717e-05
18:8387195 A G 1.381551 5.5677e-06
18:8387219 C G 1.470008 3.2205e-06
18:8390363 G A 0.085282 -1.4616e-04
18:8391755 G A 0.088288 -1.5052e-05
18:8393720 C A 1.497506 1.1263e-05
18:8394785 A T 0.062650 9.4434e-05
18:8395091 G A 0.107376 2.3658e-06
18:8397840 G A 0.685227 -2.9542e-05
18:8403180 C T 0.787098 2.6108e-05
18:8404603 C G 0.109979 -2.7376e-05
18:8405313 A G 0.058537 -4.1142e-06
18:8408431 A G 1.191223 5.6845e-06
18:8412123 A G 0.026232 4.3101e-05
18:8414713 T C 0.643039 7.8459e-06
18:8415381 A G 1.401055 -1.0708e-05
18:8418036 T G 0.032516 4.5364e-05
18:8418606 G A 0.056781 2.7496e-05
18:8418769 C T 0.434941 -6.6697e-06
18:8421699 A G 0.118444 -1.2817e-05
18:8422771 G A 0.318252 -6.1725e-05
18:8422819 A G 0.072617 -1.3007e-05
18:8429077 T C 0.078606 -8.6982e-06
18:8429650 A G 0.312968 -1.2700e-05
18:8430248 T C 0.056982 -1.1598e-05
18:8430464 A C 0.031510 -6.8461e-05
18:8437272 A G 0.930323 -2.2500e-06
18:8440357 G A 0.845311 2.5623e-06
18:8441937 T C 0.037284 4.7590e-05
18:8442561 G A 0.103283 -3.0320e-05
18:8443046 T C 1.100790 -2.1999e-05
18:8443155 G A 0.063237 -1.0540e-04
18:8446393 A G 0.522095 -7.2841e-05
18:8447533 T C 0.843834 -9.1939e-07
18:8448214 G A 1.052484 -1.6294e-05
18:8449815 T G 1.616807 1.6928e-05
18:8450224 G T 1.171385 4.1847e-05
18:8450613 A C 0.237008 1.6886e-05
18:8450762 A G 0.924114 -2.1409e-05
18:8454044 C A 0.144735 -1.1281e-05
18:8454630 A G 0.424204 -3.7457e-05
18:8455546 C T 0.177497 1.8750e-05
18:8458714 T C 0.637417 -2.9780e-05
18:8463877 C T 0.488450 -3.2026e-06
18:8464296 T C 0.658394 -2.1900e-05
18:8467383 A G 0.048384 1.1134e-04
18:8467778 A G 0.170824 -6.0250e-05
18:8468265 C T 1.919453 -6.1017e-05
18:8468602 T C 0.097171 -4.1936e-05
18:8471457 G A 0.522771 -2.1990e-06
18:8472939 G A 0.162901 -8.4398e-06
18:8474674 A C 0.020653 -3.0446e-05
18:8474779 G A 0.065266 -1.6772e-05
18:8475526 T G 0.069183 5.2276e-05
18:8475659 A G 1.463847 1.7812e-05
18:8479090 A G 0.227982 -2.3861e-05
18:8479853 C T 0.110917 3.4733e-05
18:8480711 T G 1.135225 1.0624e-05
18:8481338 T C 0.043824 -7.2066e-05
18:8487587 A G 0.230922 -3.8059e-06
18:8490350 C G 0.089826 -2.7844e-05
18:8492849 T G 0.168101 -1.1428e-05
18:8499196 C T 0.066330 6.5524e-05
18:8500222 C G 0.057437 -7.4285e-05
18:8500733 A G 0.061264 8.0362e-05
18:8503349 A C 0.508152 1.1527e-05
18:8504783 G A 1.153829 1.6483e-05
18:8509139 G A 0.077862 -5.1338e-05
18:8511586 T C 0.720203 6.0926e-05
18:8515339 G A 0.090261 -2.3385e-05
18:8515658 A G 0.820796 2.7706e-06
18:8520927 A G 1.478294 -2.4969e-05
18:8526275 A G 0.089888 -3.9599e-05
18:8529381 T C 1.227349 -2.9882e-05
18:8536368 T G 0.055652 2.8958e-05
18:8537933 G A 0.035197 -8.8834e-05
18:8540639 C G 0.530242 -1.4745e-05
18:8541500 G A 0.138915 7.3924e-06
18:8542686 G A 0.128249 8.1446e-06
18:8545593 G A 0.798617 -3.9689e-06
18:8546964 T C 0.217904 4.3076e-06
18:8548937 A G 0.037031 1.2689e-04
18:8549458 C T 0.825755 1.2555e-05
18:8553598 T C 0.159483 3.0001e-05
18:8553806 G A 1.091284 3.4197e-05
18:8556126 A G 0.080858 1.0823e-04
18:8559939 G A 0.778672 1.5963e-05
18:8560271 T C 1.395138 6.5709e-05
18:8561499 T C 0.096168 -5.1388e-05
18:8567452 G T 0.572346 -3.0090e-05
18:8572792 C T 0.206920 6.1200e-05
18:8572834 A G 0.067882 8.6263e-05
18:8579817 G A 0.751820 -4.9522e-05
18:8581394 C T 0.149473 2.0181e-05
18:8581509 T C 0.075305 -7.5300e-05
18:8582376 A G 0.050845 -3.8398e-05
18:8585336 T C 1.341284 -1.7883e-05
18:8586401 T C 0.205060 -3.9359e-05
18:8588498 G A 0.037940 -3.9467e-05
18:8589187 C A 0.132985 7.2636e-05
18:8589675 C T 0.938292 -5.0540e-05
18:8604386 A G 1.401587 -8.8999e-05
18:8605900 G C 0.207777 3.4881e-06
18:8615263 A G 0.118960 3.9785e-05
18:8626138 G A 0.878654 -2.1902e-05
18:8627221 T C 0.314835 -3.2801e-05
18:8636000 C T 0.291264 7.8587e-05
18:8638029 C T 0.278291 8.5102e-06
18:8638126 G T 0.078938 4.5934e-05
18:8640066 A G 0.142300 5.0218e-05
18:8640339 A G 0.065330 6.6816e-06
18:8652809 C T 0.977539 -4.6113e-05
18:8657546 C T 1.165952 -2.9311e-05
18:8658085 A C 0.088333 -2.8367e-05
18:8658166 A G 0.034188 4.7450e-05
18:8658806 G A 0.050059 -2.5042e-05
18:8658813 T C 0.032639 -3.6708e-05
18:8659445 A G 0.129564 3.9048e-05
18:8659724 G A 0.670764 -6.6710e-05
18:8665715 T C 1.309671 4.7223e-05
18:8667618 A G 0.111657 -2.0847e-05
18:8668427 G A 0.711910 -5.0985e-05
18:8676269 A G 0.069576 9.9515e-06
18:8676545 A G 0.049907 -1.9823e-05
18:8680003 A G 0.067411 -2.0334e-05
18:8680212 G A 0.032117 8.3818e-05
18:8686741 C T 0.402477 2.3483e-05
18:8688926 G A 1.919515 -1.3674e-05
18:8690202 G A 0.313712 -1.2543e-05
18:8690264 G A 0.099466 4.3037e-05
18:8692835 A G 0.524046 -2.0451e-05
18:8693814 A G 0.871858 4.3936e-05
18:8693822 C A 0.072374 1.4588e-04
18:8695104 T C 0.080112 -9.6392e-05
18:8700784 A G 0.269978 -5.0056e-05
18:8700921 A G 0.544394 1.2683e-06
18:8706862 G A 0.114913 8.5611e-06
18:8707353 T C 0.044623 -1.2826e-04
18:8707620 A G 0.918330 2.0871e-05
18:8711942 A G 0.760600 -1.7291e-05
18:8713965 T C 0.604554 -4.6828e-05
18:8715631 T C 0.557176 9.7594e-06
18:8715882 T G 0.121816 -6.3841e-05
18:8716389 G A 0.977104 -2.0771e-05
18:8717160 A G 0.117396 -3.0033e-05
18:8717334 A G 1.953365 -2.3604e-05
18:8720180 C T 0.092082 -6.4557e-06
18:8720368 T C 0.087613 -1.3315e-05
18:8720591 G T 0.087892 -1.7717e-05
18:8721427 A G 0.586157 2.3535e-05
18:8722712 G T 0.111793 -6.2115e-06
18:8723603 C T 0.660290 7.1279e-06
18:8725270 A G 0.039786 -8.8054e-05
18:8732092 G T 0.852549 1.8728e-06
18:8737661 C T 0.046791 -1.6542e-05
18:8738849 A G 0.923254 -2.7490e-06
18:8740283 T C 0.569107 -8.9494e-06
18:8746102 C T 0.032883 -4.0221e-05
18:8762728 G A 0.622577 4.6798e-06
18:8763410 C T 0.104873 6.0513e-05
18:8764933 C T 0.026505 -1.3044e-05
18:8767327 T G 0.083228 -6.9057e-05
18:8767358 A G 1.375047 -5.4442e-06
18:8770608 A G 0.126841 4.2820e-05
18:8778897 C T 0.029861 4.0636e-05
18:8780073 G A 0.715633 1.0835e-05
18:8780291 A G 0.026979 3.6603e-05
18:8781531 A G 0.798257 -2.2908e-05
18:8781883 C A 0.620263 1.2642e-05
18:8782823 C T 1.844003 5.1719e-05
18:8783835 C T 1.196634 9.1309e-05
18:8784612 G A 0.735095 -7.9443e-05
18:8784723 G A 0.317646 1.3014e-05
18:8785167 A G 0.088781 3.0979e-05
18:8786306 A G 0.112300 -8.3722e-05
18:8786507 G A 1.854389 1.5753e-04
18:8786699 T C 0.100628 -5.8710e-05
18:8788498 G A 0.955468 -5.2628e-05
18:8788552 T C 0.245733 -4.0238e-04
18:8788604 T C 0.048151 1.1148e-05
18:8789381 C T 0.370983 -2.6198e-05
18:8792408 A G 0.813879 -1.6873e-04
18:8794092 G T 0.101410 4.8370e-05
18:8794414 G A 0.069563 -9.6574e-05
18:8794717 G A 0.059413 2.0576e-04
18:8798185 A G 0.286194 -2.8574e-04
18:8798374 A G 1.366604 1.2512e-04
18:8799709 A G 0.474010 1.5643e-04
18:8800259 A C 1.591821 -9.6515e-06
18:8801036 A G 0.051763 2.0003e-05
18:8805286 A G 0.029721 -4.4951e-05
18:8807349 A G 0.611240 2.4440e-05
18:8810497 A G 0.697457 1.8782e-05
18:8812681 T C 0.143680 5.6645e-05
18:8817080 T C 1.305451 -1.1183e-05
18:8817441 A G 0.630585 1.5773e-04
18:8819246 T C 0.053905 -3.6714e-05
18:8823429 T C 0.433970 -2.2986e-06
18:8823577 T C 0.226437 -1.7988e-04
18:8825096 A G 0.048040 -7.2146e-05
18:8825409 A G 0.023090 -9.3752e-06
18:8826336 A G 0.116828 -1.1171e-04
18:8827648 A G 1.828137 -4.3819e-05
18:8829798 G A 0.199899 -7.7529e-06
18:8831132 T C 0.239348 -5.0984e-05
18:8831615 A G 0.172866 5.2924e-06
18:8833819 C A 0.645113 -9.2385e-06
18:8834686 C T 0.826063 1.2676e-04
18:8844722 T G 0.067025 -5.5768e-07
18:8851987 A G 0.022461 2.7979e-05
18:8853869 C T 0.521135 8.1228e-05
18:8855772 T C 0.038907 1.3217e-04
18:8864040 T C 0.238446 4.3398e-05
18:8866616 T C 0.569763 -1.1120e-05
18:8867754 A C 1.897700 2.0468e-04
18:8873120 G A 0.065003 -4.1420e-05
18:8890195 G A 0.840387 3.4267e-05
18:8890463 A G 0.592366 2.8796e-05
18:8894217 T C 0.089635 -5.2844e-06
18:8901212 G T 0.291066 2.7674e-05
18:8908744 T C 0.062578 -2.0261e-05
18:8910868 C A 0.364277 2.1565e-05
18:8921840 C G 0.472952 -1.0599e-04
18:8922841 C T 0.180188 -1.7214e-04
18:8927388 T C 0.172424 2.9874e-06
18:8932331 G T 0.751359 1.2582e-05
18:8932807 C A 0.086847 -1.4719e-05
18:8941215 C A 1.715610 9.6481e-05
18:8942634 T A 0.065739 1.6395e-05
18:8949227 C G 0.767812 -2.2309e-05
18:8952017 A G 0.156562 1.2178e-04
18:8960707 A C 0.078761 -5.0684e-06
18:8961329 G A 0.217654 1.3297e-05
18:8962156 T C 0.053402 -3.1439e-05
18:8965279 A G 0.050738 -7.6916e-05
18:8966310 C T 1.003440 -1.0847e-05
18:8967695 G T 1.978961 -3.9086e-05
18:8969577 C T 0.225109 3.8237e-05
18:8970358 A G 1.956247 -4.0663e-05
18:8972284 C T 0.291086 9.2672e-05
18:8974677 C T 0.288164 3.0601e-04
18:8975666 C T 0.212977 -4.7772e-05
18:8975791 C T 1.748600 3.0640e-05
18:8976685 A G 0.230497 -3.9049e-05
18:8976967 G A 0.056833 -2.9528e-05
18:8978635 A G 0.198163 1.2321e-04
18:8978702 C T 0.085389 2.9784e-05
18:8978752 T C 0.633175 3.3762e-05
18:8980081 G A 0.060705 2.6046e-05
18:8982732 G A 0.308866 -3.0238e-06
18:8983344 G C 0.055022 -9.1923e-07
18:8984556 G T 0.493078 -2.4447e-05
18:8985574 A G 1.683413 -8.9797e-06
18:8985619 T C 0.039059 -9.2925e-05
18:8985723 A C 0.112043 2.4219e-05
18:8986984 T C 0.652059 -1.6746e-05
18:8988701 T C 1.623960 -1.4764e-05
18:8993424 T C 0.101245 8.3819e-05
18:8995262 T C 1.107353 -1.9417e-05
18:9000246 C T 1.101079 -1.8614e-06
18:9000653 C A 0.094354 3.3093e-05
18:9003267 G T 0.505915 6.3748e-05
18:9008345 G A 0.228332 3.3674e-06
18:9008692 A G 0.078197 8.1528e-06
18:9011720 C G 0.502322 6.1858e-05
18:9014039 T G 1.428715 6.2349e-05
18:9014432 T C 0.110385 1.2322e-04
18:9014883 C T 0.150979 2.1359e-05
18:9015758 C T 0.113484 -8.9795e-05
18:9021417 T G 0.168578 -5.4546e-05
18:9025102 A G 1.339168 -1.3041e-05
18:9025230 A G 0.525838 4.3813e-06
18:9025787 A C 0.084042 1.1655e-07
18:9028127 A G 0.038021 -1.9196e-04
18:9033096 T G 1.952515 -1.2387e-05
18:9033276 A G 0.144705 -5.4564e-05
18:9043036 T G 0.151463 -5.4364e-05
18:9043151 T C 0.264824 1.3963e-05
18:9046470 A G 1.679602 -1.5808e-05
18:9049156 T C 0.027677 4.9465e-05
18:9053076 A G 0.081170 -3.0759e-05
18:9054341 A G 0.147552 -7.7805e-06
18:9061076 G A 0.077577 2.9415e-06
18:9067439 T G 0.076454 -3.6230e-05
18:9072478 T C 0.020971 -2.7750e-05
18:9073971 A G 0.329213 2.8214e-05
18:9081185 G T 1.629290 6.4935e-05
18:9091544 T C 0.716191 4.9269e-05
18:9095643 G A 0.086830 3.2963e-05
18:9096733 A G 0.124092 1.4076e-05
18:9096993 G A 0.630741 -5.4302e-05
18:9099859 T C 0.807170 -3.5044e-05
18:9102329 A C 0.136260 -1.9428e-05
18:9104283 A G 0.365975 9.7378e-06
18:9105522 C T 0.232045 -6.1141e-05
18:9107599 G A 0.046622 2.7024e-05
18:9114096 G T 1.697330 1.9900e-06
18:9119156 C T 1.638586 1.7024e-05
18:9146977 A G 0.042377 -7.1627e-05
18:9178306 A G 0.267762 -1.7255e-07
18:9181546 T G 0.672007 6.2992e-05
18:9185129 G C 1.639407 2.3081e-05
18:9185311 G A 0.075418 9.7292e-05
18:9190593 G A 0.232198 -4.6844e-05
18:9191128 A G 0.020253 -2.5546e-05
18:9196528 C T 1.453052 1.6659e-05
18:9204736 C A 0.048310 1.9012e-05
18:9204761 T C 0.031954 2.4407e-05
18:9205100 C T 0.177199 1.1728e-05
18:9237275 G T 1.644262 1.8788e-05
18:9238226 G C 0.055009 1.7317e-05
18:9240794 C G 0.057096 1.8828e-05
18:9241386 T C 1.212324 5.1053e-05
18:9245512 A G 0.030377 4.6843e-06
18:9246735 G A 0.422873 6.1293e-05
18:9248279 T C 0.064003 1.5031e-04
18:9254785 T C 0.174018 4.2022e-06
18:9255982 G A 1.215479 4.0947e-05
18:9256258 C T 0.062377 -2.3746e-04
18:9258135 C A 0.027758 -4.7159e-05
18:9258537 C T 0.174667 9.1541e-06
18:9271743 G T 0.108236 -1.8625e-05
18:9271793 A G 0.045356 1.7015e-05
18:9275844 G A 0.036914 -3.3333e-05
18:9288497 G A 0.089693 -2.0556e-05
18:9299248 T C 1.518538 3.5100e-05
18:9315827 C G 0.203415 -2.8766e-05
18:9316740 A G 0.125046 1.7487e-05
18:9321217 T C 1.149210 8.7653e-05
18:9321302 C T 0.059758 -2.7223e-05
18:9323753 C A 0.094656 -3.3111e-05
18:9335743 T C 0.125981 -2.5561e-05
18:9338344 T C 0.587445 2.7178e-05
18:9341733 G A 0.206712 -1.4436e-05
18:9358227 A G 0.099645 -2.8372e-06
18:9363153 G A 0.051056 -3.5406e-05
18:9364445 A G 1.522748 -4.7016e-05
18:9366601 G C 0.100118 3.6450e-05
18:9388586 T C 1.019247 5.9853e-06
18:9397264 C T 0.202512 -4.6939e-05
18:9399948 G C 0.068476 1.2620e-04
18:9400448 T C 0.073643 -1.4367e-05
18:9406015 G A 0.036300 3.7686e-05
18:9406799 C T 1.781489 5.6427e-06
18:9410645 G A 0.889440 -4.2518e-05
18:9421881 G A 0.570873 -1.8623e-07
18:9427545 C T 0.470491 2.9675e-05
18:9431604 C T 0.589085 -1.4805e-05
18:9434027 C A 1.254853 -4.0636e-06
18:9446994 T C 0.098892 -2.7054e-06
18:9450556 G A 1.103845 9.3782e-06
18:9455828 C T 1.320021 -1.6712e-05
18:9457938 T C 0.343303 3.6127e-05
18:9458651 A T 0.630747 -1.3373e-05
18:9465540 G T 0.958318 9.2256e-06
18:9475762 T C 0.090621 4.8882e-05
18:9498749 G A 0.142842 3.4185e-05
18:9508997 C T 0.416514 3.7886e-05
18:9538443 G A 0.065051 -5.4771e-07
18:9540500 G A 0.217560 -7.0342e-05
18:9551028 G A 0.296967 2.3292e-05
18:9553764 C T 0.217508 -3.1890e-06
18:9558525 T C 1.604242 3.0647e-05
18:9562042 T C 0.313507 4.5680e-05
18:9578963 C T 0.052072 1.0702e-05
18:9584171 C A 0.309629 8.3236e-05
18:9607600 G T 0.986384 -3.4520e-05
18:9612086 C T 0.208406 -1.4881e-05
18:9621305 G T 1.476145 -2.1026e-05
18:9624068 G A 0.307389 6.6714e-05
18:9629520 T C 0.385956 -6.1645e-05
18:9632396 T C 0.106204 6.2676e-05
18:9637381 A G 0.108538 1.1957e-04
18:9640841 G A 0.281141 1.2977e-05
18:9643218 C T 0.042101 8.4425e-05
18:9643749 A G 0.302696 7.3616e-06
18:9645909 C T 0.073133 2.7892e-05
18:9647899 C T 1.094662 -1.2465e-05
18:9649762 C T 0.357526 -3.0342e-05
18:9653129 C T 0.096620 -9.7019e-05
18:9653171 G A 0.347591 -3.0380e-05
18:9653840 A G 0.343949 -7.9936e-06
18:9654793 G A 1.251546 -3.0373e-05
18:9655113 C T 1.960759 -3.0032e-05
18:9658077 T G 1.407946 1.4944e-05
18:9659253 G A 0.277070 1.9652e-05
18:9659377 C T 0.331174 4.5467e-05
18:9659606 A G 0.045661 -1.8807e-06
18:9665351 T G 0.992051 8.2893e-05
18:9665691 C T 0.392632 7.5058e-05
18:9670580 T C 0.752791 4.6440e-06
18:9676409 G A 1.728074 -5.1028e-05
18:9679232 A G 1.182755 -4.7262e-05
18:9684723 A C 0.422052 -2.6613e-05
18:9689375 G A 0.518243 5.0235e-05
18:9691348 G C 0.486360 -2.4357e-05
18:9693557 C A 0.532842 -1.5160e-05
18:9696571 C T 0.125731 1.2728e-05
18:9696766 C A 0.051419 6.9522e-05
18:9699833 T G 1.720713 -7.7141e-05
18:9703304 C T 0.750720 -8.4229e-05
18:9704392 T C 0.154530 -1.7016e-06
18:9704757 C A 0.064182 -1.1507e-04
18:9705858 A G 0.052224 6.4979e-05
18:9706153 A C 0.071536 4.5869e-05
18:9709481 T G 1.130655 -1.8783e-05
18:9710479 G A 0.288148 3.6383e-05
18:9712098 T C 0.629095 4.3961e-05
18:9714054 C T 0.255067 3.9555e-05
18:9714192 A G 0.159678 -7.6284e-05
18:9714777 G A 0.077353 -2.4474e-05
18:9717866 C A 0.080216 -1.2155e-05
18:9725135 A G 0.070670 9.3660e-05
18:9728228 T C 1.341580 -3.5612e-05
18:9730723 G A 0.359681 -1.2993e-04
18:9733581 T C 0.113241 -8.6356e-05
18:9738261 G A 1.834314 -4.2091e-05
18:9742169 T C 0.086201 -1.3090e-04
18:9743050 G T 0.367026 -2.0137e-06
18:9744152 G A 0.471942 2.6371e-05
18:9744353 G A 1.861293 -1.4509e-04
18:9748110 A G 0.927071 2.8108e-05
18:9748544 T C 0.044804 -1.9666e-05
18:9749694 C T 0.062552 7.1492e-05
18:9749952 G A 0.381691 1.2722e-05
18:9750140 T C 0.246213 -1.6881e-05
18:9751587 G T 0.896598 -5.0338e-05
18:9755149 G A 0.059816 6.0839e-05
18:9757082 A G 0.456544 -1.4931e-04
18:9758615 C T 0.038994 -4.5320e-05
18:9758982 G A 0.030987 1.1329e-05
18:9759714 C A 0.373051 1.5793e-05
18:9760148 T C 1.649946 -4.0028e-06
18:9761265 C A 1.069073 -2.1908e-05
18:9761389 A G 0.060585 -3.4039e-05
18:9764516 T C 0.155825 2.3616e-05
18:9764646 T C 0.706272 -4.4575e-05
18:9765612 T C 0.136854 2.2074e-05
18:9766559 G T 0.027134 3.8567e-05
18:9767615 G A 0.095237 -1.7033e-06
18:9770272 T C 0.034181 4.1452e-06
18:9770325 T C 0.045103 -2.7722e-06
18:9776492 C T 0.985547 -2.9423e-05
18:9779599 C A 0.130106 -3.9398e-05
18:9782507 T C 0.031630 -5.4734e-05
18:9783269 T G 0.268752 -3.5790e-05
18:9784914 A G 0.793603 2.6121e-05
18:9785042 T C 0.168007 1.2759e-05
18:9787464 T C 0.104724 7.8173e-05
18:9791344 T G 0.272374 -3.8115e-05
18:9791999 G A 0.027956 -1.9778e-05
18:9792624 G C 1.836271 -1.3802e-05
18:9792830 T A 0.022532 5.4028e-05
18:9792949 T G 1.867281 -2.7871e-05
18:9800082 A G 0.039595 -1.8821e-05
18:9800733 T C 0.057219 8.8510e-06
18:9801856 G A 0.165485 3.6826e-05
18:9802893 G A 0.767633 4.1140e-05
18:9803476 G A 0.473373 4.5011e-05
18:9806744 G A 0.797024 5.1438e-05
18:9809698 C T 0.184738 5.1858e-05
18:9810523 C T 0.022902 -1.1928e-05
18:9812314 T C 0.154978 1.4757e-05
18:9814778 T C 0.811649 -1.4231e-05
18:9817581 G A 0.121252 -3.6787e-05
18:9818237 A G 0.281637 2.3960e-06
18:9825304 G A 0.042172 1.3292e-06
18:9825566 G A 1.520758 8.4915e-06
18:9827895 C T 0.581850 1.5595e-06
18:9831048 C T 0.644006 -5.3409e-06
18:9834599 G A 0.169282 -3.3831e-05
18:9835627 A G 0.025609 7.8192e-05
18:9836478 C T 0.040608 8.4839e-05
18:9837546 T C 0.116013 1.3548e-04
18:9837639 A C 0.269618 -4.6263e-05
18:9842683 T C 1.337594 -1.0053e-04
18:9844196 A G 0.084549 -1.0995e-07
18:9845857 A C 0.875730 1.1287e-05
18:9846033 C T 0.034447 -7.0182e-05
18:9847545 T G 0.896340 -1.0095e-04
18:9848613 T C 1.329684 -1.6462e-04
18:9849444 C A 0.123339 -8.3915e-05
18:9849641 C T 0.077356 -4.0022e-05
18:9854415 C G 0.031964 -3.8890e-05
18:9854749 A G 0.051692 -5.8579e-05
18:9854977 A G 0.148298 -1.7243e-06
18:9857364 A G 0.809471 2.5938e-05
18:9860122 T G 0.223869 2.2388e-05
18:9861887 G A 0.243256 -2.8011e-05
18:9867080 T G 0.950346 2.3988e-05
18:9868910 A G 0.926678 2.9431e-05
18:9869741 G A 0.041305 9.4307e-05
18:9869865 C T 0.920070 3.3053e-05
18:9869955 G T 0.073124 9.5728e-05
18:9872617 C T 0.946140 -5.0880e-06
18:9872638 G A 0.133670 -1.1910e-04
18:9872787 A C 0.041228 4.6572e-05
18:9875673 G A 0.173469 5.9687e-05
18:9880284 G A 0.919619 2.6006e-05
18:9883177 A G 0.137970 -1.4852e-05
18:9886890 G A 0.544589 8.9014e-07
18:9887167 G C 0.051364 2.2409e-06
18:9887857 A G 0.288862 6.4014e-05
18:9887877 A G 0.094351 -8.3771e-06
18:9887936 C G 0.305834 2.0514e-05
18:9888027 T C 0.148620 -8.7043e-05
18:9888069 G A 1.006482 -4.5597e-06
18:9892626 T C 0.041555 -4.6724e-05
18:9898894 C T 0.338344 -1.0764e-04
18:9901360 T C 0.028076 5.8891e-05
18:9909987 T G 0.164758 4.4160e-06
18:9920784 G A 0.049245 2.5301e-05
18:9922402 T C 0.038871 -1.7227e-05
18:9922512 C T 0.791886 -3.0854e-05
18:9929330 A C 0.785371 1.2341e-05
18:9939479 T C 1.018858 -2.2906e-05
18:9940268 A G 0.093757 -9.6648e-05
18:9944924 G A 0.051760 -4.2278e-05
18:9946623 G T 0.072737 1.5545e-05
18:9949113 G A 0.972164 -1.0715e-06
18:9949148 T C 1.665301 -4.1235e-05
18:9950144 T C 0.108794 1.2025e-05
18:9954058 C T 0.081884 -1.0424e-05
18:9955753 A G 0.060069 -8.0061e-05
18:9955849 C T 0.220075 -5.7824e-05
18:9955960 G A 1.402678 -3.9792e-05
18:9958672 G T 0.110391 -9.8695e-06
18:9961701 T G 1.140236 -3.9016e-05
18:9961931 G A 0.665343 -3.6587e-06
18:9967284 C T 0.631896 1.2961e-05
18:9970956 C A 0.657177 2.7018e-05
18:9971288 A G 1.234265 -1.7945e-05
18:9972090 A G 0.058433 1.3076e-04
18:9973228 G A 0.261634 2.0135e-05
18:9984661 G T 0.133027 -2.1196e-04
18:9986301 T G 0.030633 1.4643e-05
18:9986548 C G 0.096230 1.5936e-04
18:9988562 A G 0.580646 -1.8304e-05
18:9988798 G A 0.063123 -1.0686e-04
18:9988866 C G 0.028238 2.0965e-05
18:9989047 T C 1.505081 6.6078e-05
18:9992561 T G 0.023597 -6.8050e-05
18:9992789 G T 0.092251 2.6340e-05
18:9993124 A C 0.192700 1.0629e-04
18:9994922 T C 0.518830 -1.0091e-04
18:9995165 C T 0.087122 -1.0164e-05
18:9996520 T G 0.032604 -3.2818e-05
18:10006072 C A 0.196748 -6.7231e-05
18:10014401 T C 0.061780 8.8142e-05
18:10015383 G T 1.655259 4.8828e-05
18:10017880 A G 1.167906 1.4704e-05
18:10025847 A G 0.344222 1.6686e-04
18:10026081 C T 0.051627 3.3500e-05
18:10031024 T C 0.636953 4.0267e-05
18:10031292 T C 0.497428 -1.3895e-04
18:10035903 C T 0.304585 -1.1007e-05
18:10036463 C T 0.050273 6.9442e-05
18:10036551 C T 0.647940 -2.3882e-05
18:10049909 C G 0.834058 2.7384e-05
18:10054784 T C 0.029799 1.4422e-05
18:10055374 T C 0.342609 3.0538e-04
18:10056944 A G 0.057511 -3.0371e-05
18:10066414 T C 0.281167 5.5641e-04
18:10066693 C T 0.072851 -9.6922e-06
18:10066837 C T 0.108752 -1.4355e-05
18:10072276 A G 0.157744 -5.8915e-05
18:10072377 C T 0.054782 -7.6407e-06
18:10072670 G A 0.073987 5.6434e-05
18:10074494 T C 0.537565 -5.9416e-06
18:10080398 C T 0.740810 -1.7204e-05
18:10081663 T G 0.057901 -7.8419e-06
18:10082937 G A 0.094941 3.4755e-05
18:10085053 G A 0.600253 5.1045e-06
18:10085612 A G 0.073335 -6.5387e-06
18:10087908 A G 0.215174 -5.7446e-05
18:10090270 G A 0.066463 -1.0292e-05
18:10090842 A G 0.145783 -5.6820e-05
18:10092681 G A 0.725182 -1.1660e-05
18:10093296 T C 0.106983 -9.2773e-05
18:10094560 T G 0.052156 9.7960e-05
18:10097536 T C 0.524215 -7.5937e-06
18:10099488 A G 1.272656 2.1012e-06
18:10104607 C T 0.931930 4.8850e-05
18:10109491 G C 0.107025 1.7077e-05
18:10112756 C A 0.084091 4.1493e-05
18:10112896 G C 1.114984 6.9126e-05
18:10113319 A G 0.981551 2.5819e-05
18:10114481 A G 0.068047 -4.5664e-05
18:10115555 T G 0.714926 1.6950e-04
18:10116926 C T 0.049998 -3.3208e-05
18:10121179 C T 0.907444 -6.3783e-06
18:10121727 T C 0.418063 -1.0172e-04
18:10125558 G A 0.044603 5.3765e-05
18:10127492 C A 0.022162 -1.3272e-05
18:10128032 A G 1.091887 2.0257e-05
18:10130979 C A 0.458537 -5.9056e-05
18:10131175 A T 0.069144 -1.6669e-05
18:10132916 A G 0.101573 -3.3995e-05
18:10133415 A G 0.380779 3.3723e-06
18:10133849 C T 0.502173 -2.2934e-05
18:10135862 C A 0.912206 -1.1570e-04
18:10136491 G C 0.083552 -7.6795e-05
18:10136653 A G 0.299599 2.5876e-05
18:10137291 T C 0.081907 7.5682e-06
18:10137835 A G 0.039111 -1.1982e-04
18:10140778 G A 0.155825 5.2704e-05
18:10140981 C T 0.293990 -2.7732e-05
18:10141640 T C 0.854727 3.0439e-05
18:10142983 C T 0.257245 9.1757e-05
18:10147164 A G 0.173920 -4.2398e-06
18:10149570 T C 0.604625 1.2758e-05
18:10151115 A G 0.862607 1.1131e-05
18:10151888 T C 0.895970 4.4490e-05
18:10153660 T C 0.021390 -2.2342e-05
18:10156800 C T 0.213541 -3.5893e-05
18:10157898 T C 0.043149 6.3193e-05
18:10162707 T G 0.809822 -2.1671e-05
18:10166441 T C 0.068083 -2.9293e-05
18:10168101 C T 0.214424 -5.7961e-05
18:10171094 A C 0.471884 -4.8554e-05
18:10172528 A T 0.546909 1.0948e-04
18:10180448 C T 0.034538 1.0800e-04
18:10181500 C T 0.661043 1.8396e-05
18:10187358 T C 0.020533 -1.5877e-05
18:10187460 A G 0.084331 2.0626e-04
18:10187924 G A 0.904968 3.2166e-04
18:10190975 T G 0.361544 -3.1300e-04
18:10192951 T C 0.055041 6.6345e-05
18:10193439 T A 0.100807 -8.8646e-06
18:10195537 T C 0.369474 -5.0818e-05
18:10195802 G A 0.306211 -2.6104e-05
18:10196750 A G 1.709476 6.3625e-07
18:10197148 A G 0.068826 -2.3273e-04
18:10197500 A G 0.515075 5.9839e-05
18:10202096 C A 1.082371 -2.0628e-04
18:10202807 A G 0.103958 -3.9206e-05
18:10202897 A G 1.701005 -5.6643e-05
18:10203148 A G 1.474321 -1.2294e-03
18:10203836 G A 0.314559 3.7741e-05
18:10204239 T C 0.031334 1.0863e-04
18:10204412 A C 0.031928 -4.8968e-05
18:10210174 G A 1.792580 -1.3452e-06
18:10218769 T C 0.463493 1.3893e-05
18:10233372 T C 0.597384 -6.4103e-06
18:10233418 C T 0.109083 1.2561e-05
18:10235922 G A 0.082559 4.1828e-05
18:10237032 T G 0.180659 4.5127e-05
18:10237542 A G 0.027258 -1.0713e-04
18:10237677 G A 0.055616 2.2743e-05
18:10243175 G A 1.776030 3.8274e-06
18:10247520 T C 0.689988 -6.5225e-07
18:10251076 A G 0.053305 -6.6839e-06
18:10252742 C T 0.194424 -9.6019e-05
18:10259343 C T 1.054357 2.8443e-05
18:10265575 G A 0.564780 4.7342e-05
18:10267093 C T 0.097006 1.1670e-05
18:10268874 T C 0.082059 1.6056e-05
18:10271501 T C 0.029069 6.7759e-05
18:10272363 C A 0.058537 -7.4525e-06
18:10275413 A G 1.395102 2.7862e-05
18:10276631 C T 0.402048 2.7877e-05
18:10279356 G A 0.671491 2.5991e-05
18:10282821 G T 0.674802 6.1831e-05
18:10291274 G A 1.013600 -1.7425e-04
18:10294089 C A 0.460358 -6.9383e-06
18:10296297 G T 0.067249 1.7427e-05
18:10297207 T G 0.061124 5.0631e-05
18:10297583 C A 0.410107 -3.9895e-05
18:10302895 A G 1.040488 4.9964e-05
18:10304962 G A 0.075928 1.7903e-05
18:10305479 C T 1.796196 2.7332e-05
18:10307656 C T 0.045012 -1.9573e-05
18:10309469 A C 0.198744 -1.7067e-06
18:10312791 A G 0.135874 7.5501e-06
18:10313183 A C 1.447394 1.7915e-05
18:10313234 A G 0.350058 -1.8127e-04
18:10313579 G A 0.079352 -4.7027e-06
18:10314875 A C 1.817650 3.0108e-05
18:10319563 C T 0.045775 -6.1282e-05
18:10320252 T C 0.082971 -4.5960e-05
18:10321041 T C 0.337578 -2.2710e-06
18:10321347 G A 1.074201 1.2176e-04
18:10322583 G A 0.136159 -3.1803e-06
18:10324214 A G 0.585631 -6.7969e-05
18:10329631 C T 0.089790 -1.6743e-04
18:10333426 G A 0.217355 -1.6466e-05
18:10335069 C A 0.514854 -7.0092e-05
18:10335870 A G 1.133829 -6.0845e-05
18:10337108 T C 0.560048 9.8623e-05
18:10337680 A G 0.165822 -2.2508e-05
18:10339597 T C 0.105461 -3.5390e-05
18:10340703 A G 0.963326 1.9067e-05
18:10342986 A G 0.246716 1.0106e-05
18:10344914 C T 0.809916 4.6158e-05
18:10345799 A C 0.179185 -1.6546e-05
18:10345971 T C 0.187601 8.3923e-05
18:10349842 A G 0.027855 -2.3450e-05
18:10353473 G A 0.029342 2.3556e-05
18:10353940 G A 0.128567 -1.8598e-05
18:10354902 C T 1.205346 7.1927e-06
18:10357207 G T 0.194989 -3.8491e-06
18:10357433 A G 0.200097 -7.5128e-05
18:10358714 T C 0.287457 2.8452e-05
18:10359893 C T 0.248741 -1.6876e-06
18:10371102 G A 1.746250 -1.3247e-04
18:10371894 T C 0.083082 1.5407e-05
18:10375034 G A 1.615492 -5.5575e-05
18:10377040 A C 0.065934 -1.1519e-04
18:10379695 C T 0.076846 -5.3251e-06
18:10380228 G A 0.598890 2.9650e-06
18:10380321 T C 0.434564 9.6237e-06
18:10381332 A G 0.078460 -1.5571e-05
18:10384101 G T 0.063665 1.1851e-04
18:10386781 G A 0.528395 -7.6789e-05
18:10387005 T C 0.279346 -1.1832e-05
18:10390247 G A 0.036232 -3.2819e-05
18:10394797 T C 0.032172 -3.7448e-05
18:10396160 G A 1.258586 -6.3413e-05
18:10398307 C G 0.648690 5.9387e-05
18:10398595 A G 0.044804 -1.3911e-04
18:10398673 T C 0.325400 2.8413e-05
18:10399352 C T 0.539064 5.6096e-07
18:10399858 C T 0.037326 -3.9335e-05
18:10402389 G A 1.919577 -1.9769e-04
18:10402778 A G 0.738467 1.0765e-04
18:10403794 C T 0.022110 6.2567e-05
18:10405177 A G 0.635700 -1.5333e-05
18:10405984 G A 1.219955 1.5858e-04
18:10408492 T C 0.275532 -8.2265e-05
18:10412789 G T 1.960590 6.0478e-05
18:10413374 G A 0.588127 8.1104e-06
18:10413583 T G 0.443753 -1.4248e-05
18:10415970 G A 0.054873 -5.6396e-05
18:10418985 G T 0.469076 -4.7919e-07
18:10421057 A G 0.292825 -2.8195e-05
18:10421379 G A 0.303543 -1.5822e-08
18:10423320 T C 0.239303 -4.6505e-05
18:10423834 G A 0.566208 -4.0312e-05
18:10426084 C T 0.834158 7.7069e-05
18:10426536 A C 0.174904 6.4834e-05
18:10427363 G A 0.043185 -1.0155e-05
18:10428454 A G 1.384729 -1.2087e-04
18:10433382 A G 1.078424 -2.3019e-06
18:10441438 T G 0.220779 -1.7475e-05
18:10441470 G A 0.172833 1.0493e-04
18:10444896 A G 0.093328 1.2363e-04
18:10448334 G A 0.643091 1.9567e-05
18:10450960 A C 0.054133 5.0081e-05
18:10457847 T C 0.593632 -4.1913e-06
18:10459089 G A 0.401104 4.5510e-05
18:10461383 G A 0.479060 1.1079e-06
18:10465401 C T 0.556796 1.3720e-04
18:10468129 C T 1.037953 3.1930e-05
18:10468315 G A 0.284656 -3.1456e-05
18:10471732 A G 0.252974 -5.6910e-05
18:10473726 G A 0.717558 6.0891e-05
18:10476149 C A 0.320015 -9.4743e-05
18:10480242 T C 0.042724 4.3215e-05
18:10482093 G A 0.919252 -8.8776e-06
18:10482460 A G 0.040500 6.2566e-05
18:10489013 G A 0.841487 -3.9708e-05
18:10489380 A G 0.841760 -4.9003e-05
18:10493585 T C 0.041682 1.4612e-05
18:10494341 A G 0.035596 -2.3396e-04
18:10495392 G T 0.844473 -5.1409e-05
18:10497937 C T 0.844064 -6.5793e-05
18:10501645 A G 0.111612 -7.5690e-05
18:10523149 C T 0.641822 -5.3208e-06
18:10525518 C G 0.897590 -7.4533e-05
18:10540299 G A 0.120151 1.5511e-05
18:10542501 G T 0.697304 2.8333e-05
18:10544069 C T 0.022308 4.7188e-06
18:10544075 G A 0.444941 2.9539e-05
18:10547000 T C 0.164378 -1.5905e-05
18:10550588 T G 0.050647 -5.3830e-06
18:10554992 C T 0.104912 2.5204e-05
18:10556241 G A 0.061413 1.7454e-05
18:10557670 A G 0.256002 -2.8269e-04
18:10560291 A G 0.044012 1.3951e-05
18:10562575 G A 0.104150 -5.1025e-06
18:10562656 G C 0.722482 -4.9379e-06
18:10563044 C T 0.182499 -2.1347e-05
18:10566768 G A 0.086860 8.0814e-05
18:10567782 C T 1.240692 1.3352e-05
18:10569112 T C 0.505672 6.3898e-06
18:10583246 T C 0.078417 2.5099e-06
18:10588095 A G 0.101592 3.2636e-05
18:10596536 C T 0.850053 1.4914e-05
18:10605389 T C 0.851166 2.0435e-05
18:10614143 C G 0.740911 -4.6865e-05
18:10618181 A G 1.252367 5.3629e-05
18:10622599 T A 0.875334 2.8926e-05
18:10647391 G A 0.281488 -1.0736e-04
18:10647444 A C 0.242837 -1.1689e-04
18:10648358 A G 0.319006 -1.0432e-04
18:10659165 T G 1.911433 1.7395e-04
18:10659765 A G 0.117448 4.1886e-05
18:10660859 T C 1.759289 4.6580e-05
18:10661305 T C 0.088966 -1.4472e-06
18:10662640 T C 0.035437 3.6718e-05
18:10663094 A G 1.378880 4.2048e-05
18:10664152 T G 0.038670 2.2073e-05
18:10665346 T C 1.702254 4.2859e-05
18:10665770 T C 1.573557 5.8571e-05
18:10668136 C T 0.065817 2.7639e-06
18:10668356 G T 1.156611 -2.2514e-05
18:10668503 C G 0.533517 -2.8325e-06
18:10668715 G A 0.592726 2.7458e-05
18:10669035 A G 0.029721 -5.8838e-07
18:10669507 A C 0.036031 -9.0466e-06
18:10674625 G T 1.607050 1.8454e-05
18:10677979 C T 0.995385 -2.3410e-05
18:10678397 A G 0.358178 -2.4377e-05
18:10680163 A G 1.643753 4.3389e-05
18:10681711 T C 0.284367 -8.6581e-05
18:10682486 C T 0.529648 1.0365e-04
18:10682799 A G 1.959811 -5.6680e-06
18:10683711 G A 0.041283 -4.7112e-05
18:10686196 T C 0.933819 -4.5192e-05
18:10687510 C T 0.108512 4.3338e-05
18:10690679 A G 0.800006 -3.7983e-05
18:10694410 C T 0.759993 2.2334e-05
18:10695001 G A 0.263454 -2.4542e-05
18:10696534 T C 0.037002 3.7223e-05
18:10697258 A C 0.049056 -5.7051e-05
18:10698411 T C 1.135244 1.5945e-05
18:10699129 T G 0.162349 -6.5767e-06
18:10704619 G C 0.485191 -1.3398e-05
18:10705744 A G 0.544244 -2.9152e-05
18:10706764 A G 0.370649 -4.9974e-05
18:10707941 T C 0.062085 8.6954e-05
18:10716160 C T 0.129363 -2.4770e-05
18:10717162 C T 0.638994 1.6006e-03
18:10720936 G A 0.616683 -2.9537e-05
18:10721117 G A 0.050916 6.5854e-06
18:10727453 C T 1.603509 -7.9145e-06
18:10730400 C T 0.541440 -2.6686e-05
18:10731428 T C 0.543647 5.8757e-05
18:10735007 C T 0.028540 4.7203e-05
18:10735813 T C 0.075607 -3.4594e-05
18:10736515 G T 1.051474 -1.6477e-05
18:10739414 A C 0.549749 -1.2460e-05
18:10745860 A G 0.538474 4.1411e-05
18:10746917 T C 1.087768 5.3962e-05
18:10747159 G A 0.044425 3.7996e-05
18:10750150 C G 0.068310 1.1900e-04
18:10752666 T C 0.545066 5.2580e-07
18:10758284 C T 0.521943 -1.2043e-04
18:10758384 T C 1.593888 -2.5346e-05
18:10759840 A C 0.405677 1.7263e-05
18:10766200 T G 0.046067 5.2143e-05
18:10771580 C T 0.031727 5.3623e-05
18:10776528 A C 0.147315 3.0489e-06
18:10776892 C T 1.739626 -6.1808e-06
18:10777573 A G 0.458664 -6.9991e-05
18:10783886 T C 0.035593 -2.4162e-05
18:10790205 T C 0.112764 -4.6796e-05
18:10791748 A G 1.563479 -7.7326e-05
18:10793806 G A 0.229647 -1.1322e-05
18:10794753 A G 0.102102 8.5695e-05
18:10798477 G A 0.754102 5.9074e-06
18:10800740 T C 0.029932 -8.0155e-06
18:10801695 G A 0.101323 1.0119e-04
18:10805630 T C 0.043402 -2.4040e-05
18:10807391 C T 0.036239 -6.5239e-05
18:10809181 A T 0.069355 1.5239e-04
18:10810495 T C 0.052536 -1.9581e-06
18:10811275 C T 0.392239 -6.7181e-05
18:10812894 G A 0.141671 -1.7917e-05
18:10814334 G A 0.463649 1.3114e-05
18:10818481 A G 0.023207 1.0870e-04
18:10823628 A G 0.405524 -8.0039e-06
18:10824224 A G 0.360668 -6.8711e-05
18:10827550 T C 0.262779 -3.8596e-05
18:10828663 T C 0.064055 -9.0544e-05
18:10829069 C T 0.033051 5.2326e-05
18:10839841 A G 0.619848 -3.8012e-05
18:10843058 G T 0.181642 1.2114e-04
18:10843947 C T 0.659216 2.0249e-05
18:10844901 C T 0.035392 -3.1321e-05
18:10844995 G A 0.020422 -5.8581e-06
18:10846105 C G 1.865827 -2.0456e-05
18:10846705 C T 0.773810 -1.2975e-05
18:10848517 C T 0.049361 -2.0774e-05
18:10853771 A G 0.073740 -1.7622e-04
18:10853980 C T 0.444145 -1.0756e-05
18:10854213 A G 0.181363 -4.4553e-05
18:10856709 G A 0.058683 -6.0015e-06
18:10858769 C T 0.176098 -1.4216e-06
18:10858875 G A 0.531791 -7.5547e-05
18:10866753 C T 0.235038 -1.7934e-05
18:10867062 C T 0.753092 1.5950e-05
18:10869183 C T 0.038215 -1.1797e-05
18:10872411 A G 0.067252 -9.8491e-06
18:10883228 A G 0.024191 -3.6121e-05
18:10888992 C T 1.149353 1.8150e-05
18:10899028 G A 0.699580 -8.1425e-06
18:10900786 T C 0.126149 -1.9390e-04
18:10908861 T C 0.576939 -5.5528e-05
18:10909137 C T 1.849027 6.1146e-05
18:10919798 A C 0.024548 8.0656e-05
18:10919989 C T 0.639832 -5.5997e-05
18:10924558 C G 0.156104 6.4552e-05
18:10926135 C A 1.083552 5.5693e-05
18:10928051 A G 0.051150 -2.9107e-05
18:10937798 T C 0.025310 9.4039e-05
18:10941681 C T 0.047456 -1.5788e-05
18:10945732 T G 0.382970 -1.1282e-04
18:10949865 T C 0.116331 1.2231e-04
18:10951824 T C 1.029056 -9.1464e-05
18:10951847 A G 0.041828 1.4748e-05
18:10974448 C T 1.002171 -2.8545e-05
18:10975750 A G 0.055931 -9.4028e-05
18:10979480 T C 0.074717 -7.6028e-05
18:10992466 T C 0.033402 6.9693e-06
18:11003416 T C 0.034768 8.5134e-06
18:11005556 C A 0.307671 -2.8141e-05
18:11009064 C A 0.030169 1.1228e-05
18:11017315 G A 0.741447 -3.6740e-05
18:11019358 C T 0.040160 7.2120e-05
18:11021002 T C 0.022097 7.3496e-06
18:11022018 T C 0.974514 -5.0086e-05
18:11025325 A G 0.899985 -2.2293e-05
18:11026586 C T 1.912965 -2.5522e-05
18:11028676 C A 0.398176 -2.0539e-05
18:11029609 C T 0.215674 -4.1974e-05
18:11029826 T C 0.037566 1.7182e-04
18:11030797 T C 0.355621 2.0472e-06
18:11031799 G A 1.209919 1.0698e-06
18:11035655 T G 0.427449 -3.8529e-06
18:11039926 T C 0.334384 2.4636e-06
18:11040251 G A 0.040880 1.7370e-05
18:11042752 C G 0.671650 8.2762e-06
18:11042899 T C 0.076691 -1.4795e-04
18:11043452 A C 0.024892 2.4021e-05
18:11043629 C T 0.761440 5.5234e-06
18:11049228 A G 0.971700 2.0329e-05
18:11049326 T C 1.291585 6.4090e-06
18:11049356 T G 0.492838 -4.0582e-05
18:11050079 C T 0.589902 1.4012e-05
18:11050403 C T 0.757701 5.0037e-05
18:11050554 G A 0.064233 2.3792e-06
18:11051119 G C 0.401087 -2.5288e-05
18:11051233 T C 0.666869 4.7897e-05
18:11051750 G A 1.061367 8.3245e-06
18:11052020 C T 0.192902 7.8691e-05
18:11052224 G A 0.153264 6.8138e-05
18:11053015 A G 0.044223 -6.4582e-05
18:11053446 T C 1.292981 1.0457e-04
18:11053712 T C 0.548746 2.4268e-05
18:11056452 G T 0.570483 -1.4698e-06
18:11056635 G C 0.074941 -3.0657e-05
18:11056775 G A 0.032094 6.5290e-05
18:11057020 C T 1.214275 4.7526e-05
18:11063871 A G 1.292231 1.0206e-04
18:11064859 T C 1.114007 8.4279e-05
18:11071225 G A 0.051792 4.5425e-05
18:11074231 A C 0.045421 -1.0082e-04
18:11074862 C T 0.215093 3.7018e-06
18:11075499 T C 0.044726 1.1215e-04
18:11075734 T C 0.695678 -2.4150e-05
18:11076642 G T 0.459391 -6.4582e-06
18:11079616 A C 0.183872 -4.8472e-05
18:11082818 C A 0.939872 3.4146e-06
18:11086602 C T 0.319973 3.9883e-05
18:11087502 A G 0.605148 -2.6250e-05
18:11088347 C T 1.953907 -3.5531e-05
18:11088449 C T 0.169698 -5.8973e-05
18:11088560 T G 0.307499 5.1387e-05
18:11089213 G A 0.923819 7.2889e-06
18:11089336 G A 0.107295 2.4861e-05
18:11089342 A G 0.318879 3.7499e-05
18:11089571 T C 0.021896 5.0120e-05
18:11090570 T C 0.023850 -1.2708e-04
18:11092496 A G 0.535760 3.4301e-05
18:11093230 G T 1.000071 -4.5518e-05
18:11096618 T C 0.514215 -1.1769e-05
18:11098543 C T 0.085487 -1.2100e-05
18:11105008 A G 0.043980 9.4154e-05
18:11107658 T C 0.176644 -3.0242e-05
18:11107944 T G 1.058277 -1.0170e-05
18:11111601 A C 0.123968 3.3118e-05
18:11118347 T C 1.380259 1.4857e-05
18:11134593 A G 0.693689 2.3832e-05
18:11135912 G T 0.198582 7.4489e-05
18:11137737 A G 1.583589 -1.0339e-04
18:11139349 C A 0.123822 -6.3945e-05
18:11139699 C A 0.736808 -3.3675e-05
18:11145216 T C 0.067067 5.0559e-05
18:11151070 C T 0.122349 -3.0223e-05
18:11155206 G A 0.466694 9.0409e-05
18:11165423 C G 0.241955 -1.8693e-04
18:11168110 C T 0.115562 3.7039e-05
18:11174302 A C 0.727415 -3.1025e-05
18:11176068 G T 1.590840 1.8735e-05
18:11177108 A G 0.098038 -1.8593e-04
18:11178799 C T 0.412233 -2.1643e-05
18:11180760 C G 0.735228 -4.9819e-05
18:11186753 G C 0.064165 8.9263e-06
18:11192145 T C 0.796491 3.1292e-04
18:11199645 C A 0.081783 -4.8718e-05
18:11201408 G T 0.169331 5.5476e-05
18:11208278 A G 0.067937 2.6153e-06
18:11210997 T C 0.064685 -1.9321e-04
18:11215064 C T 1.207890 -1.0613e-04
18:11217927 C T 0.102640 3.1343e-05
18:11219792 A C 0.339301 -5.7535e-05
18:11219818 C T 0.162317 9.1136e-06
18:11220457 T G 0.068278 -6.2371e-06
18:11224858 G A 0.811162 -2.9968e-05
18:11225622 T C 0.616901 -1.4047e-04
18:11225705 A T 0.065100 1.4427e-05
18:11228269 T C 0.170314 -2.5138e-05
18:11228713 T G 1.166481 -3.5098e-05
18:11232515 T C 0.411269 1.7059e-04
18:11232799 C T 0.191201 1.3434e-05
18:11234574 G A 0.105367 -2.0225e-04
18:11235189 G T 0.472565 1.6200e-03
18:11235768 T C 0.242860 -1.0442e-05
18:11236720 C T 1.834041 1.2156e-05
18:11237435 A G 0.056233 3.1299e-05
18:11246874 C A 0.596014 -2.4610e-05
18:11248839 T G 0.137678 -1.1089e-05
18:11256620 G A 1.041140 6.8444e-05
18:11257335 C A 0.482296 -3.3034e-05
18:11257612 G C 0.112725 6.2934e-06
18:11257749 A G 0.136150 3.2297e-05
18:11258768 G A 0.178841 -2.3610e-05
18:11259482 A G 0.214716 -8.3680e-06
18:11262321 T C 1.339522 6.3052e-05
18:11264216 T G 0.029777 -7.2625e-05
18:11266012 A G 0.032597 2.5828e-05
18:11267727 A G 0.068261 2.5034e-05
18:11290068 G A 0.053899 2.4644e-05
18:11293890 G T 1.778617 4.5419e-05
18:11296178 G A 1.806654 2.4511e-05
18:11304579 G A 1.679118 2.3798e-05
18:11309729 T C 1.649196 1.1902e-05
18:11310537 A G 0.095863 -4.7255e-05
18:11310620 T C 1.853425 3.3546e-05
18:11311775 C T 0.040549 2.6271e-05
18:11312514 T C 1.836794 1.5965e-05
18:11313796 A C 0.041533 2.5087e-05
18:11315755 A G 0.050975 1.6072e-05
18:11318243 T G 0.058609 -1.3815e-04
18:11318358 T C 1.700570 -3.4490e-05
18:11329406 C T 0.375014 1.2462e-05
18:11329860 A G 0.055233 2.6376e-05
18:11343546 G A 0.937548 1.2636e-05
18:11357834 G A 0.096551 -4.5927e-05
18:11362587 T C 0.973430 -3.5781e-06
18:11369535 T C 0.033551 -1.2824e-04
18:11371104 A C 0.066794 7.8637e-05
18:11371130 T C 0.790620 7.0616e-05
18:11376034 A C 0.033506 -4.8663e-05
18:11377331 A G 0.032626 -1.8645e-05
18:11377526 A C 0.086220 -1.0428e-04
18:11378959 A G 0.027573 -1.1091e-05
18:11383435 T C 1.585121 2.4822e-05
18:11387579 G A 0.266470 -1.0941e-04
18:11388997 T C 0.169704 1.2852e-05
18:11389172 T C 0.033266 -1.1478e-04
18:11395649 C T 0.030215 -2.6559e-05
18:11396484 C T 0.125533 -1.0155e-04
18:11398924 T C 0.094299 -8.6979e-05
18:11402742 T C 0.047145 -1.9830e-07
18:11403343 T C 0.265580 -4.9455e-05
18:11404766 A G 0.060128 -8.2912e-05
18:11405960 C T 0.697476 1.3186e-05
18:11417597 T C 0.124036 -6.2679e-05
18:11418813 C A 1.912556 -8.7018e-05
18:11422601 C T 0.279385 -1.6374e-05
18:11423100 C A 0.060436 -9.3199e-05
18:11423603 A G 0.141745 3.1300e-05
18:11423909 G A 0.166257 -2.2652e-04
18:11424515 C T 0.051698 1.7669e-05
18:11429329 G A 0.036674 3.5338e-05
18:11429667 T C 0.119171 1.6125e-04
18:11446245 T C 0.420636 -1.5343e-04
18:11446356 C T 0.061033 1.5206e-05
18:11454164 A G 0.205690 -1.2526e-05
18:11454878 T C 0.040416 1.4197e-04
18:11457034 A C 0.041075 -1.8885e-04
18:11465839 T C 0.057502 -1.3527e-05
18:11471956 A G 0.050241 2.2035e-05
18:11472102 A G 0.112472 -2.7210e-04
18:11480019 G T 0.081819 -5.0231e-05
18:11481831 G A 0.102511 -3.5114e-05
18:11487401 G A 1.324410 3.7865e-05
18:11494697 C T 0.218413 2.2239e-05
18:11499535 T C 0.039433 3.7098e-05
18:11501216 A G 0.088096 -2.6512e-05
18:11503457 T C 0.034506 -2.3586e-05
18:11506644 A G 0.703413 -2.3598e-06
18:11508639 A G 0.590386 2.2918e-05
18:11518969 T C 0.039537 4.3887e-05
18:11519389 C A 0.114562 -5.7489e-05
18:11532532 T C 0.084626 4.3874e-05
18:11532987 A G 0.684647 6.4489e-06
18:11533365 G A 0.168425 1.3054e-04
18:11546118 T C 1.169850 -2.3027e-05
18:11551321 T C 0.137036 -5.3528e-05
18:11553868 G A 0.211951 4.2060e-05
18:11561027 T C 0.264029 1.2476e-05
18:11561339 G A 0.030371 1.5994e-05
18:11561886 T C 1.135695 7.1005e-08
18:11573949 T C 0.071407 -8.5906e-05
18:11576223 A G 1.485415 -2.7572e-05
18:11577046 C A 0.086532 -4.1521e-05
18:11578217 T G 1.534728 -1.1551e-04
18:11587271 A G 0.210172 8.6323e-05
18:11587502 G A 0.757740 1.8617e-04
18:11591995 C T 0.529113 2.9506e-05
18:11592969 G A 0.031046 1.3273e-05
18:11593992 A G 0.157471 4.2601e-06
18:11595237 T C 0.211808 -2.1349e-05
18:11604307 A G 0.037505 1.9373e-05
18:11612417 C T 0.182363 -1.3226e-05
18:11649014 T C 0.176893 -7.5525e-06
18:11650158 A C 0.100294 -7.4483e-05
18:11653053 A C 0.103111 -1.7779e-05
18:11653464 T C 0.217848 1.1822e-04
18:11656971 G T 0.063016 5.2383e-05
18:11658414 A G 0.425836 1.9135e-05
18:11659215 T G 0.138418 8.8186e-06
18:11667191 A C 0.258226 3.4847e-05
18:11668861 T C 1.040981 -2.0751e-05
18:11671835 G A 0.037917 -1.3428e-05
18:11672728 C A 0.035486 4.5249e-05
18:11675940 T C 1.087320 -4.2376e-05
18:11676649 T C 0.311735 8.3155e-05
18:11678182 T C 0.033665 -4.8949e-05
18:11678946 C A 1.695805 -4.7769e-05
18:11683495 A G 0.295127 -5.9418e-05
18:11685813 G T 0.026193 4.7414e-05
18:11687569 C T 0.290404 -3.5993e-05
18:11688562 A G 0.350136 5.5443e-06
18:11694187 G T 0.810390 2.2023e-05
18:11696875 T A 0.034950 1.1591e-04
18:11698703 T C 0.170029 -9.2667e-05
18:11700534 G A 0.254879 -6.0692e-06
18:11703636 A G 1.410321 -2.3796e-05
18:11712839 T C 0.137032 -5.2864e-05
18:11714732 A G 0.045788 2.0228e-04
18:11718678 G A 0.028881 -3.4643e-05
18:11720582 C G 1.256655 -4.6978e-06
18:11726921 G A 1.445350 3.6000e-06
18:11727378 C T 0.046005 1.1611e-05
18:11729342 A G 0.137062 5.6498e-05
18:11736821 T A 0.073912 2.0862e-05
18:11737231 A T 0.104114 1.1355e-05
18:11750806 T C 0.041906 7.3549e-06
18:11756143 T C 0.035119 8.6213e-05
18:11757725 T C 0.050247 -5.0350e-05
18:11761980 A G 0.563729 -2.2615e-05
18:11764951 G C 0.117597 8.2623e-06
18:11765544 C T 0.102017 -2.7026e-05
18:11767930 C T 0.093296 -2.9148e-05
18:11771616 A G 0.175556 -5.5181e-05
18:11774882 C A 0.623373 -4.0344e-05
18:11779857 G A 0.290183 1.0302e-06
18:11781203 C T 0.038209 -1.0516e-04
18:11794051 G A 0.083254 -4.6700e-05
18:11802153 A C 0.155040 7.9815e-05
18:11802504 T C 0.356844 -3.9748e-06
18:11805408 G A 0.085130 3.8620e-05
18:11818211 T C 0.083237 -4.2328e-05
18:11826511 G A 0.453188 -3.6354e-05
18:11828228 A G 1.131242 1.2867e-05
18:11829002 A G 0.035051 1.0645e-05
18:11834973 T C 0.096201 6.6167e-06
18:11838987 C T 0.059349 -1.5495e-05
18:11842319 T C 0.151716 -1.9835e-05
18:11852182 T C 0.358948 -2.9936e-05
18:11853215 A C 0.059981 -3.9021e-05
18:11853422 G A 0.118827 -9.9555e-05
18:11858874 T C 0.309791 -5.2532e-05
18:11861422 A G 1.263136 4.2883e-06
18:11861626 T G 1.915335 -2.3524e-05
18:11861885 G A 0.057401 2.4001e-06
18:11863899 G A 0.144735 -2.9665e-05
18:11865005 T G 1.908077 5.3510e-05
18:11871030 G A 0.450481 -3.9947e-05
18:11871776 T C 0.050322 -1.6957e-05
18:11872793 A G 0.039624 -5.1171e-05
18:11874372 A G 0.073283 -1.5717e-04
18:11877050 A G 0.118590 -6.6791e-05
18:11877568 G A 0.939512 5.3351e-06
18:11877868 T C 0.125695 5.6876e-06
18:11878506 A C 0.061588 9.5809e-05
18:11878596 G A 1.588108 -1.8585e-05
18:11881369 A G 0.077528 1.2623e-04
18:11882794 C T 1.634850 -3.7356e-05
18:11882991 G A 0.082754 9.2886e-05
18:11885576 C T 0.134225 8.2792e-05
18:11886563 G C 0.503017 1.2225e-05
18:11886867 A G 0.106285 1.5506e-04
18:11886946 G T 0.036005 -6.1199e-05
18:11893317 T C 0.145355 2.7632e-05
18:11893391 T C 1.074172 -2.6659e-05
18:11893764 C T 0.347068 1.3143e-05
18:11893974 C A 0.024882 -5.5361e-05
18:11899815 A G 0.270689 -1.0456e-05
18:11901135 A C 0.295458 -2.9460e-05
18:11902722 G T 0.381665 -2.2981e-05
18:11904090 G T 1.322053 -5.4637e-05
18:11904266 G A 0.448839 3.9562e-06
18:11905953 T C 0.891514 3.2209e-06
18:11906453 A C 0.043707 -1.2236e-04
18:11910849 T C 0.547906 -1.0960e-05
18:11911143 T C 0.349486 4.7903e-05
18:11916395 A G 0.620776 -8.2530e-06
18:11916843 C T 0.419757 1.1399e-07
18:11925276 A G 0.093799 6.6461e-05
18:11925996 A C 0.075052 -2.3296e-05
18:11926259 A G 0.172872 -4.1604e-06
18:11926680 T C 0.547919 1.3839e-05
18:11936967 T C 0.898113 1.5182e-05
18:11947525 A G 0.206514 -1.5771e-05
18:11950647 A G 0.681786 1.9563e-05
18:11952136 A G 0.199461 6.2857e-06
18:11954228 T G 0.076697 1.3301e-05
18:11954299 G A 0.333683 5.4660e-05
18:11958076 A G 0.534277 -4.7231e-05
18:11973533 G A 0.193765 9.0959e-06
18:11980460 G T 0.171324 2.6945e-07
18:11982210 T C 0.117444 9.7242e-05
18:11982500 A G 0.099297 2.9861e-05
18:11984242 T C 0.091024 6.5902e-05
18:11985868 T C 0.165559 -4.0081e-04
18:11986060 T C 0.109291 3.6950e-05
18:11987272 T C 0.145815 2.1099e-05
18:11990470 C T 0.545176 -2.9605e-05
18:11992479 C G 0.377776 4.0497e-05
18:11995625 T C 0.032529 -3.6842e-05
18:11998302 T C 0.152865 1.8143e-04
18:11999038 A G 0.275493 -6.7861e-06
18:11999115 C T 0.126844 6.3016e-05
18:12003760 C T 0.533254 -1.1348e-05
18:12007424 A C 0.195053 6.6673e-05
18:12011478 G A 0.600818 -4.6635e-06
18:12014220 A G 0.220305 -3.3230e-05
18:12014325 A G 0.052477 -1.0015e-05
18:12015425 T C 1.590237 -1.7071e-05
18:12015835 A G 0.256775 -3.2703e-05
18:12016718 T G 0.021263 -6.9131e-05
18:12017343 G A 1.168169 -1.0907e-05
18:12022067 C T 0.113734 7.5679e-05
18:12025142 C T 0.599043 2.3987e-05
18:12028580 G A 0.772577 8.0801e-07
18:12034196 G A 0.691254 1.5246e-04
18:12035578 A C 0.024924 4.7269e-05
18:12035994 G T 1.387014 2.6379e-05
18:12040540 G A 1.286152 1.2073e-06
18:12044320 T C 0.072195 9.2010e-05
18:12049547 C A 0.631159 7.6492e-06
18:12055124 G A 0.041127 -2.3444e-06
18:12061144 A G 0.099580 -2.4153e-05
18:12079406 G A 0.029838 -1.5647e-04
18:12083314 T C 0.539184 -2.7258e-05
18:12084120 C T 0.533621 3.1020e-05
18:12090696 C T 0.522332 -3.1704e-05
18:12095838 G T 0.032555 -2.9211e-05
18:12101282 C T 0.026651 2.2923e-05
18:12105682 G A 0.080582 -3.9828e-05
18:12108691 G A 1.946672 -1.1899e-05
18:12127139 T C 0.022555 -3.7071e-06
18:12155301 G A 0.518574 -3.0330e-05
18:12157624 A G 1.329460 1.8100e-05
18:12158969 A G 0.804930 -3.7631e-06
18:12181351 A G 0.126282 1.5748e-04
18:12223145 A C 0.149275 2.3315e-05
18:12230434 T C 0.054743 3.6342e-05
18:12232111 G A 0.067297 -1.1020e-04
18:12232746 T C 0.693607 6.4890e-05
18:12233558 C G 0.774352 2.1163e-06
18:12235602 C G 0.179503 3.9200e-05
18:12238120 C T 0.675623 2.0562e-05
18:12241101 A G 0.145527 -6.5766e-05
18:12241934 T C 0.848897 5.7420e-05
18:12247872 A C 1.182729 1.2264e-05
18:12248880 A G 0.717172 -1.2564e-05
18:12249383 A G 0.050588 -1.5614e-05
18:12251435 C T 0.468015 2.7233e-05
18:12252525 C T 0.071510 -7.8869e-05
18:12253088 T C 0.094568 -4.0591e-05
18:12253735 T C 1.513955 2.3098e-05
18:12256282 A G 0.138934 -5.0459e-05
18:12260044 A G 0.280670 -5.3432e-05
18:12262402 G T 0.921748 3.4024e-05
18:12265277 G A 0.056840 1.5395e-05
18:12269519 T C 1.648826 3.8629e-05
18:12273488 C T 0.071131 -4.4823e-06
18:12273716 A C 1.498898 2.1123e-05
18:12273977 A G 0.446736 3.3374e-05
18:12274104 T G 0.721300 -2.5772e-05
18:12274370 A G 0.131261 -4.0387e-05
18:12277613 C T 1.542544 2.8673e-06
18:12279660 T C 0.137639 -6.5069e-06
18:12283078 T G 0.114676 3.3150e-05
18:12284839 G T 1.770168 8.4414e-06
18:12286113 A G 0.879427 -4.8153e-06
18:12291820 A G 0.037969 -3.3338e-07
18:12295088 A G 0.109719 3.8285e-05
18:12301395 C T 1.583103 -2.9279e-05
18:12304753 C A 0.215203 9.6173e-05
18:12305205 T C 0.366218 6.2211e-06
18:12318027 G C 1.797832 3.5195e-05
18:12318059 G A 0.198608 -3.9764e-05
18:12335582 T C 1.575939 -2.4760e-05
18:12337322 T C 0.040585 -1.2240e-05
18:12337688 C G 0.386277 -1.2052e-04
18:12338883 G A 0.277538 -6.2005e-05
18:12346503 A C 0.085594 -2.7776e-05
18:12347999 T C 0.211422 1.1423e-04
18:12348285 C T 1.582720 -2.9312e-05
18:12353851 C T 0.346465 -2.4066e-06
18:12358661 T C 0.049780 2.1532e-05
18:12366266 T G 0.053107 1.5116e-05
18:12373469 A G 0.037105 7.3217e-05
18:12386187 A G 0.112228 3.4344e-05
18:12398711 T C 0.238082 -7.7863e-06
18:12399481 C T 0.073351 3.6756e-05
18:12402244 T G 0.361298 4.4100e-05
18:12404940 C T 0.268904 -1.6357e-05
18:12405335 A G 0.895854 -1.8529e-05
18:12410278 G C 0.280865 2.0547e-05
18:12413117 C T 1.302832 2.2977e-05
18:12429202 G T 0.126984 2.8240e-05
18:12429623 A G 1.046976 5.3780e-07
18:12431210 G A 1.326192 1.4104e-05
18:12438519 G C 0.272208 1.6448e-08
18:12439879 G T 0.041598 -8.0555e-05
18:12441630 A G 0.080686 2.2171e-05
18:12447303 A C 1.348626 9.0644e-06
18:12448877 T C 0.093663 -2.0988e-05
18:12449378 G A 0.055028 -5.2508e-05
18:12454230 T C 0.058157 3.5172e-05
18:12455794 T C 0.039945 -3.9249e-05
18:12456559 A G 0.086282 3.0103e-05
18:12457679 C A 0.297236 1.0657e-05
18:12468739 T C 0.899440 -1.2704e-05
18:12474143 G A 0.047563 -8.2736e-05
18:12488305 A C 0.097486 -1.8581e-05
18:12493404 C A 0.030679 -3.3541e-05
18:12495154 G A 0.035346 7.7501e-05
18:12497364 G C 0.025456 -3.6183e-05
18:12502669 G A 0.039803 -4.3262e-05
18:12505089 C T 0.055674 8.0654e-05
18:12511089 T C 0.077473 -1.0172e-04
18:12513150 C T 0.038310 1.4652e-06
18:12514748 T C 0.020744 -1.0642e-05
18:12514931 T C 0.099041 2.7879e-05
18:12528905 T C 0.256255 -8.4100e-06
18:12534214 C T 0.039527 -7.1792e-05
18:12540031 T G 0.232568 -1.9057e-05
18:12547561 T C 0.870024 -1.4113e-06
18:12550747 C T 0.208971 1.5591e-05
18:12568202 C T 0.085110 -7.3433e-05
18:12593636 A G 0.263247 1.6479e-05
18:12611471 A G 0.055970 1.0029e-04
18:12612325 A G 0.209523 1.7032e-05
18:12613023 C T 0.508275 -1.3464e-05
18:12613246 C T 1.309083 7.9329e-06
18:12626420 C T 0.890586 7.1716e-06
18:12640421 G A 0.663454 2.4058e-05
18:12646427 A G 0.065311 7.4336e-06
18:12654687 T C 0.042467 -7.1782e-05
18:12655583 G C 0.202363 -2.7611e-05
18:12705060 C T 0.040556 -6.9672e-05
18:12713112 G A 0.029562 6.4870e-05
18:12725162 C T 0.910245 2.3526e-05
18:12727143 T G 0.653535 1.8383e-05
18:12732175 T C 0.064256 -7.4079e-06
18:12732778 G A 0.244162 1.4852e-05
18:12733705 G A 0.277687 -4.0376e-05
18:12736931 T C 0.250650 3.7008e-05
18:12738413 C A 1.978961 1.3335e-04
18:12739049 A G 0.085633 7.1365e-05
18:12741370 A G 1.592846 9.0422e-06
18:12748390 T G 0.215505 2.0770e-05
18:12751823 G A 0.828241 3.0159e-05
18:12752800 C T 0.068472 1.3482e-04
18:12752868 T G 0.229858 2.0950e-05
18:12766356 A G 0.345228 -4.0108e-05
18:12771059 A G 0.076743 -7.1976e-05
18:12772453 G A 0.217592 1.3466e-05
18:12774981 G A 0.806800 -4.5497e-05
18:12777815 T C 0.797030 1.8974e-05
18:12777948 C A 0.712417 -3.1051e-05
18:12779947 T G 1.665421 -7.1749e-05
18:12791351 T C 0.294156 2.5528e-05
18:12794961 T C 0.105954 1.2613e-05
18:12797694 G A 0.690664 6.5020e-05
18:12809340 G A 0.337685 7.3093e-05
18:12809561 C T 0.294766 2.8780e-05
18:12819915 A G 0.061341 -1.9447e-05
18:12821593 G A 0.801292 -3.4812e-05
18:12824556 A G 0.038274 4.8422e-05
18:12829715 C T 0.297950 9.6126e-06
18:12833413 T G 0.074574 1.4805e-05
18:12837125 C T 0.049452 5.0657e-05
18:12852354 C T 0.068787 -6.1984e-05
18:12859033 A C 0.026579 7.0705e-06
18:12861188 C T 1.924851 3.6964e-05
18:12876604 C T 0.025015 -5.2162e-05
18:12877060 G A 0.323056 -1.1065e-06
18:12880395 A G 0.076642 3.2787e-05
18:12884466 T C 0.072549 -3.0241e-05
18:12888519 A G 1.550937 1.0677e-05
18:12889017 G T 0.055798 -2.4733e-05
18:12892446 A G 0.154176 -3.3092e-05
18:12898134 A G 0.565550 -3.0379e-06
18:12898759 A G 0.183703 2.0826e-05
18:12909815 T C 1.217258 1.7283e-05
18:12918950 G A 0.025080 -3.9082e-05
18:12923043 C T 0.339869 -8.0425e-05
18:12925253 C T 0.345312 -1.1016e-04
18:12926278 C T 1.091449 -1.4183e-05
18:12927114 G A 0.666051 1.9211e-05
18:12928524 A G 0.217598 -8.2615e-05
18:12935154 C A 0.860838 -3.2700e-05
18:12951878 A G 0.035586 7.1165e-05
18:12961999 A G 0.407923 1.6755e-05
18:12968223 T C 0.402077 1.3504e-05
18:12970189 A G 0.026979 -7.1935e-05
18:12978511 A C 0.076707 3.7442e-05
18:12984144 A C 1.209121 -1.0937e-05
18:12985600 C A 0.654350 7.2458e-06
18:13001512 C G 0.867236 -1.2480e-06
18:13005513 T C 0.039877 3.3382e-05
18:13025671 T C 1.949649 -7.7532e-05
18:13029986 A G 0.021448 8.5867e-05
18:13033470 G A 0.021211 3.9221e-05
18:13047983 C T 0.384839 -1.7428e-06
18:13054974 T C 0.070082 2.7324e-05
18:13055915 C A 0.060248 -6.5572e-06
18:13056333 T C 0.655428 8.4082e-06
18:13057655 T C 0.038787 1.1123e-05
18:13089824 G A 0.091060 -1.9254e-06
18:13090505 A G 0.139600 4.6753e-06
18:13092424 A G 0.069780 3.4332e-05
18:13095591 A G 0.239851 -1.7563e-06
18:13095609 C T 1.215245 -1.2237e-05
18:13100451 G A 0.071108 3.9704e-05
18:13105449 T C 0.059777 -1.2164e-05
18:13105650 A G 0.039835 1.6643e-04
18:13116432 T G 1.205216 -1.4578e-05
18:13157680 T C 0.047398 -6.1855e-05
18:13158053 A G 0.695662 1.4138e-05
18:13165067 A G 0.142927 -1.1625e-05
18:13173824 G T 0.117740 2.0676e-05
18:13177130 A C 0.905769 6.4888e-05
18:13180058 A G 0.251987 8.7853e-06
18:13181348 T C 0.073568 5.7036e-05
18:13184450 T C 0.028329 6.9679e-05
18:13187283 A G 0.020536 8.6228e-05
18:13187952 T C 0.885879 -8.6377e-06
18:13188524 A G 1.327435 -1.8325e-05
18:13189978 A G 0.071137 2.3546e-05
18:13193492 G T 1.589468 -2.1565e-05
18:13198034 T C 0.024385 8.7874e-05
18:13204340 T C 1.637135 -7.8118e-06
18:13208266 C T 0.026628 5.5371e-05
18:13208279 T C 0.203171 -6.0485e-05
18:13215891 A G 0.034213 -2.8230e-05
18:13222892 C A 0.057447 2.4261e-05
18:13224418 T C 0.074519 3.9973e-05
18:13225200 G A 0.029598 -3.4391e-05
18:13229180 C T 0.030848 3.1006e-05
18:13236751 G T 0.036917 -1.5235e-05
18:13237090 T C 0.077483 -1.1775e-05
18:13237955 C T 0.859758 5.1022e-05
18:13245196 G A 0.146916 1.0749e-05
18:13246168 C T 0.930934 -2.5282e-05
18:13247276 T G 0.041279 -3.1104e-06
18:13248582 G T 0.042834 2.2360e-05
18:13250060 C T 0.021247 -1.1068e-05
18:13253010 C T 0.247440 -5.6655e-05
18:13254043 A G 0.101738 -2.0982e-05
18:13254797 C T 0.676564 1.8774e-04
18:13264348 A G 0.236300 1.4684e-05
18:13271367 G A 1.170727 -2.5528e-05
18:13277341 A G 0.561976 4.5755e-06
18:13281865 T C 1.776248 -1.6647e-04
18:13285160 T C 0.214035 8.5488e-06
18:13287578 G A 0.159340 9.6975e-05
18:13289957 T C 0.201876 2.2407e-05
18:13294262 C T 0.487574 -3.4342e-05
18:13301705 C T 0.270803 1.1437e-04
18:13302671 T C 0.156978 9.9236e-05
18:13309360 A G 0.058060 4.2080e-05
18:13311378 A G 0.071394 -1.4000e-05
18:13316513 A G 0.561918 -1.4021e-05
18:13316953 T C 0.054944 2.7426e-05
18:13322128 T C 0.650598 6.8462e-06
18:13323041 G A 0.489235 -2.6313e-05
18:13324756 T C 0.167263 1.5732e-05
18:13353911 G T 0.107976 8.7064e-06
18:13361471 A G 0.023580 -1.9901e-05
18:13365304 T C 0.049043 1.8135e-04
18:13366558 T G 0.539080 7.1370e-06
18:13370324 C T 1.244204 5.7565e-06
18:13373793 A G 0.471329 5.6300e-06
18:13375907 T C 1.115081 -1.5199e-06
18:13376388 C G 0.027235 -5.2993e-05
18:13379202 A C 0.764310 4.6280e-05
18:13380525 G C 0.095977 7.2676e-05
18:13385293 G A 0.093711 2.6650e-05
18:13387873 T C 0.054834 7.6904e-05
18:13388011 G A 0.066298 -1.1255e-05
18:13389227 G A 1.446775 2.2385e-05
18:13391732 G A 0.324734 -5.2393e-05
18:13391955 A G 1.354144 1.4448e-05
18:13399956 G A 0.310210 -5.1668e-05
18:13408960 T G 1.120242 8.9214e-05
18:13412155 T G 1.648001 3.6408e-05
18:13416633 T C 0.031883 1.5156e-04
18:13417315 C A 0.215057 -3.4190e-05
18:13423810 G C 0.131696 3.8940e-06
18:13424679 A G 0.022668 1.3203e-04
18:13424989 T C 0.983099 -1.4663e-05
18:13427800 C A 1.019101 -9.4388e-06
18:13430308 G A 0.051708 -6.5718e-05
18:13431884 T G 0.064587 -3.5053e-05
18:13432395 T C 0.063029 -3.8718e-05
18:13433610 C T 0.942816 9.7777e-06
18:13436615 A G 0.033220 -2.4857e-05
18:13439933 G A 0.028420 1.3548e-04
18:13440234 A G 0.473036 -3.2576e-05
18:13441746 G A 0.038998 -6.5643e-05
18:13442528 G T 0.518229 2.1723e-05
18:13443838 A G 0.070709 -6.3108e-06
18:13446599 T C 0.365199 6.4968e-05
18:13448292 A G 0.031162 -6.5490e-05
18:13448684 T C 1.164121 3.8098e-05
18:13449659 C T 0.086094 -9.3943e-08
18:13450707 T C 1.020474 5.7038e-05
18:13450741 C A 0.048462 -2.0822e-05
18:13450974 G C 0.813447 7.6946e-07
18:13451629 G A 0.196381 1.4659e-04
18:13453958 C T 0.233230 -3.0279e-05
18:13454948 T C 0.050592 7.6867e-05
18:13455058 A G 1.009695 -3.7418e-05
18:13455346 A G 0.087927 1.3493e-04
18:13459840 T G 0.245470 1.3624e-04
18:13463565 T C 0.039462 4.0783e-05
18:13465295 A G 0.031692 1.0511e-04
18:13467798 T A 0.038900 -2.7665e-05
18:13468033 T G 0.035022 1.1032e-04
18:13470332 T C 0.894107 -6.5804e-05
18:13471818 G T 0.351197 -1.3148e-05
18:13473123 G A 0.156153 -3.5646e-06
18:13474642 T C 0.075999 1.5566e-05
18:13476143 C T 0.234415 1.1851e-04
18:13476929 G A 0.149908 -1.3361e-05
18:13478605 T C 0.043289 -2.4127e-06
18:13480743 C A 1.570701 -8.8259e-05
18:13483798 C T 0.845457 8.5564e-06
18:13490755 A G 0.212344 1.9012e-04
18:13493358 G T 0.280813 7.8230e-06
18:13493689 G A 1.830108 -4.5668e-06
18:13495628 G A 0.277583 1.9009e-05
18:13496490 C T 0.152778 -8.7505e-05
18:13497153 C A 0.738032 3.9837e-05
18:13497836 T C 0.452130 9.0192e-05
18:13501162 C T 0.076726 1.8884e-04
18:13502845 G A 0.099391 -4.6541e-05
18:13510031 T G 0.603976 4.4141e-05
18:13512706 T C 1.326896 -4.6680e-05
18:13517378 G A 0.107775 1.8658e-04
18:13518644 G A 0.528603 6.3066e-05
18:13523462 A G 1.424366 -4.1190e-05
18:13531732 G C 0.617466 -2.2176e-05
18:13533501 G A 1.923303 2.4127e-04
18:13534148 A G 0.276165 1.1804e-04
18:13534734 T C 0.357260 1.6321e-04
18:13535210 T G 1.836190 4.1478e-05
18:13548548 T G 1.094312 -2.0168e-06
18:13550565 A G 0.050523 -2.2079e-05
18:13550812 C A 0.432548 -3.1644e-05
18:13552167 G A 0.075227 -1.8652e-04
18:13554447 A G 0.426200 -3.4785e-05
18:13554846 C T 1.207728 -3.9461e-05
18:13555490 G T 1.105604 -3.6728e-05
18:13558815 T C 1.212632 -4.7373e-07
18:13560568 G A 1.683490 1.5633e-04
18:13561940 G A 0.497298 -5.4313e-05
18:13562906 T C 0.043048 1.4357e-04
18:13566818 G A 0.073818 2.5655e-05
18:13566909 C T 0.776030 -3.8409e-04
18:13568741 G T 0.037836 5.6589e-06
18:13568901 T C 0.076528 -4.7812e-05
18:13569214 T C 1.104426 -6.0825e-05
18:13573068 T G 0.287369 -1.9888e-06
18:13574792 G A 0.881225 2.6721e-05
18:13576946 A G 0.034012 6.5514e-05
18:13577112 C T 0.383502 -3.4882e-05
18:13578616 A G 0.877177 2.2288e-05
18:13584639 T C 0.560214 -2.0230e-05
18:13585010 T C 1.816784 -7.8065e-05
18:13596172 A G 1.772486 -3.2178e-05
18:13600680 C T 0.825375 -9.7975e-06
18:13604072 G A 0.081092 -4.7917e-06
18:13608686 T G 1.154829 -8.6231e-06
18:13608745 T C 0.133858 -1.4316e-05
18:13611088 C T 0.092394 4.7032e-05
18:13613077 G A 1.492332 -4.4578e-05
18:13613393 T C 0.269255 -1.9931e-05
18:13613586 G A 0.029510 -1.2501e-05
18:13614492 A G 0.179273 4.9476e-07
18:13621699 C T 0.194456 4.0421e-06
18:13623536 A G 1.289567 1.2529e-05
18:13639312 C T 1.094591 -3.1206e-05
18:13642721 C T 1.248787 3.2298e-06
18:13649526 A C 0.040922 2.4432e-07
18:13651497 A C 1.045668 -1.2419e-05
18:13671473 C T 1.959402 -6.5815e-05
18:13672845 C T 0.031085 -3.1045e-05
18:13678812 T C 0.040332 -1.5732e-05
18:13680836 C A 1.868502 -1.3595e-05
18:13683002 A G 0.021253 1.7435e-05
18:13702794 C T 1.827900 7.9500e-07
18:13718906 G A 0.077817 -4.4173e-05
18:13719510 A G 0.715399 -3.6344e-05
18:13724268 C T 0.583193 -5.2689e-05
18:13726081 A G 0.239997 5.4746e-05
18:13729591 C T 1.709700 8.4392e-06
18:13731574 C G 0.040341 -2.4040e-05
18:13736078 T G 0.143719 7.0693e-05
18:13739959 T C 0.678989 5.2818e-06
18:13743550 T G 0.034976 2.3954e-05
18:13756604 C T 1.751950 2.4825e-06
18:13759146 T C 0.234343 5.4890e-05
18:13771418 A G 0.038780 -3.0243e-05
18:13776822 A G 0.039011 -3.2146e-05
18:13779215 G A 1.524981 1.0391e-06
18:13782867 G A 1.721527 -1.0523e-05
18:13784674 T C 0.077707 3.7662e-05
18:13811006 T C 0.123757 -2.2135e-05
18:13812281 C T 0.181126 -1.4163e-05
18:13812408 T C 0.203077 -1.1501e-07
18:13816178 G C 0.033613 -6.1895e-05
18:13817242 G C 0.071660 -1.6033e-05
18:13821787 A C 0.081397 3.1041e-05
18:13824727 G T 0.277895 -4.2664e-06
18:13827466 T C 0.358133 5.5121e-06
18:13829695 T C 0.242354 3.6527e-05
18:13830505 A C 0.075714 -4.5876e-05
18:13830740 T C 0.034788 5.8664e-05
18:13836932 T C 0.073545 -8.8941e-06
18:13840297 A G 0.270212 1.7188e-05
18:13843320 G T 0.128081 9.7915e-05
18:13845832 T C 0.170457 7.9273e-06
18:13845843 A G 0.040075 -6.0711e-06
18:13846214 C T 1.382736 5.1415e-05
18:13847471 A G 0.070449 2.9883e-05
18:13852511 A G 0.029468 -6.1754e-06
18:13853831 G A 0.251312 2.7234e-05
18:13868551 G A 0.753725 2.9057e-05
18:13868945 C A 0.244360 2.1199e-05
18:13870879 T C 1.882932 -2.5748e-05
18:13871474 T G 0.049910 3.4806e-05
18:13872132 T G 0.305244 2.5771e-05
18:13876362 C T 1.944037 2.8770e-06
18:13877070 C T 1.056142 -6.7108e-05
18:13878881 G A 1.878735 4.4917e-05
18:13886324 C T 0.067236 -2.5444e-05
18:13886719 A G 0.096759 8.7697e-06
18:13889975 A G 0.060809 8.5786e-05
18:13897371 A G 0.036300 -6.3094e-05
18:13898059 G C 0.057203 -1.4645e-05
18:13909407 T C 0.883146 -7.7039e-05
18:13916579 A T 0.061848 -7.1753e-05
18:13924133 T C 0.027517 2.6838e-05
18:13928517 A G 0.534663 -4.0227e-05
18:13935597 T G 0.210334 -2.9431e-05
18:13946138 T C 0.072182 -2.2766e-05
18:13953749 T C 0.224058 -3.0507e-05
18:13953821 C T 0.020783 -6.8412e-05
18:13954109 C T 0.275237 -2.2644e-05
18:13959427 G T 0.723352 -4.1614e-05
18:13961007 G A 0.077255 1.6545e-05
18:13975489 C A 0.526318 -3.5570e-05
18:13983649 A G 0.152791 4.6495e-05
18:13993942 C A 1.122722 2.8453e-05
18:13998215 C T 0.222341 -1.5461e-05
18:13998771 G C 0.555546 -5.3560e-06
18:14013205 A G 0.065697 2.3129e-05
18:14023715 T G 0.036927 -1.1038e-05
18:14027616 C T 0.961210 4.8829e-06
18:14031227 C T 0.069891 5.3602e-05
18:14034266 T C 0.088168 -1.4771e-05
18:14035178 C T 0.041435 2.4867e-05
18:14049649 T C 0.111690 -2.0537e-05
18:14051288 T C 0.024483 -2.1193e-07
18:14055125 T C 0.464902 -7.9333e-07
18:14057690 T C 0.143290 -2.8796e-05
18:14072258 G A 0.035544 1.4474e-05
18:14083439 T C 1.009023 2.8063e-05
18:14085011 T C 0.062114 8.6641e-06
18:14086682 C T 0.030273 3.8114e-05
18:14093026 A G 0.041812 2.2543e-05
18:14093049 C T 0.434983 4.3973e-05
18:14097440 A G 0.026891 6.9896e-05
18:14116564 G A 0.633279 -2.0332e-05
18:14117470 A G 0.046684 -3.6322e-05
18:14125085 C T 1.064756 1.1201e-05
18:14144933 A C 0.096379 -1.5844e-05
18:14146579 T C 0.317720 1.0186e-05
18:14149744 T C 1.192174 7.6748e-05
18:14156807 G A 0.069261 -2.0825e-06
18:14210730 T C 0.188179 9.9469e-05
18:14227620 C G 0.521268 2.8120e-05
18:14243670 T G 0.042555 -2.8369e-05
18:14251213 G A 0.290660 -4.7295e-05
18:14262532 A G 0.218390 -7.8741e-05
18:14265742 G C 0.354297 -4.9199e-05
18:14307264 G A 0.797059 -5.0113e-05
18:14309942 A G 0.184248 -9.3825e-05
18:14310187 G A 0.021227 -1.4852e-06
18:14324627 G A 0.980370 -1.3487e-04
18:14327903 A G 0.424236 -3.5157e-05
18:14329635 T G 0.027803 -1.5756e-05
18:14332953 G C 1.382191 -9.5155e-05
18:14332957 A C 0.059868 7.5236e-05
18:14339094 C T 0.199231 -3.4636e-06
18:14339562 A C 0.368812 -1.0987e-05
18:14341954 C A 0.061809 6.1399e-05
18:14342183 G A 1.810610 -4.2749e-05
18:14350119 T C 0.933209 -4.5963e-05
18:14355737 T C 0.838274 -2.6462e-05
18:14362979 T C 0.534407 -3.6358e-05
18:14368105 G A 1.119973 4.0310e-05
18:14372350 T C 0.062494 3.7895e-04
18:14378579 T C 0.097525 3.9751e-05
18:14389376 C T 1.005748 -2.2889e-05
18:14399809 A G 0.606514 -1.2353e-05
18:14406969 G A 0.050290 -8.0542e-07
18:14408172 G A 0.486035 1.5887e-05
18:14409277 T G 0.648703 -1.0373e-05
18:14462241 A C 0.499083 -2.0744e-06
18:14462810 C G 1.898041 -3.1321e-05
18:14467006 T G 0.577585 -2.6350e-05
18:14468544 T C 0.250880 5.7636e-05
18:14472415 T G 0.612110 1.5991e-05
18:14480750 T G 0.160275 -1.1916e-04
18:14503573 T C 0.310265 9.5891e-06
18:14531491 G A 0.076067 -2.1793e-04
18:14542648 A C 0.070618 2.3699e-06
18:14543057 G T 0.303329 1.0711e-05
18:14548204 A G 1.593655 -2.7288e-05
18:14553766 A G 0.040627 -2.2608e-05
18:14556494 C T 0.155910 1.0619e-04
18:14567390 A C 1.112439 -3.0572e-05
18:14570615 C A 0.762112 -8.2825e-06
18:14584062 G A 1.150265 5.0453e-06
18:14589336 C A 0.340853 9.7739e-05
18:14593700 C A 0.321161 4.2620e-08
18:14598138 T C 0.741385 -4.4416e-05
18:14618013 T C 0.034149 8.0673e-06
18:14637124 G C 1.640770 -4.0267e-07
18:14642280 T C 0.065980 1.2233e-05
18:14654051 C T 0.123520 -9.6473e-05
18:14663781 G A 1.310933 -6.1560e-05
18:14681244 T G 0.512371 2.2287e-05
18:14682705 A G 0.322998 6.9145e-05
18:14682915 C T 0.170928 4.8321e-05
18:14708396 T G 0.150583 3.8818e-05
18:14717921 C T 0.547305 2.1339e-06
18:14721335 C A 1.038553 -1.3142e-05
18:14725344 T C 0.814440 -4.6218e-06
18:14734925 T C 0.043714 -1.3124e-04
18:14735786 G A 1.849504 -3.8132e-05
18:14735888 T C 0.157279 -3.6675e-05
18:14752957 A G 0.955387 -7.5695e-06
18:14753435 C G 1.117152 9.5964e-06
18:14753472 A G 0.040543 6.1880e-05
18:14757274 A G 1.000818 -1.9354e-06
18:14767954 A C 0.109301 -8.2644e-06
18:14768195 T C 0.818170 2.5189e-05
18:14823578 A G 0.280488 -2.0708e-05
18:14828446 A C 0.779188 -4.2414e-06
18:14852590 T C 0.028981 8.2134e-06
18:14876491 A C 0.059173 1.0360e-05
18:14878191 A G 1.058875 -2.1869e-05
18:14909954 A G 0.259657 4.2092e-05
18:14912796 T C 0.053240 3.5669e-05
18:14919510 A G 0.068031 7.6216e-06
18:14934734 T G 1.085156 -3.9032e-06
18:14937880 A G 0.064376 -7.6015e-05
18:14938839 C T 1.207313 7.1093e-06
18:14946222 C T 0.082848 -1.4298e-06
18:14959026 T C 0.035778 -4.6086e-05
18:14960409 C T 0.710235 4.4202e-06
18:14962250 T C 0.091280 2.0116e-05
18:14977045 C G 0.046291 3.4088e-05
18:14981093 C T 0.492202 1.5376e-05
18:14981154 T C 0.020559 1.8065e-05
18:15027630 C T 0.552648 -3.1574e-05
18:15050071 G A 1.476301 -6.6723e-05
18:15067124 G A 1.415755 -2.7715e-05
18:15068092 A C 0.035177 -4.1339e-05
18:15075994 G T 1.864019 -2.4347e-06
18:15081797 A G 1.507830 -4.0011e-05
18:15082685 G T 0.020432 1.3400e-04
18:15087245 T C 0.022415 1.6227e-05
18:15102421 A G 0.342437 8.1325e-05
18:15123966 A G 1.459274 -6.1888e-05
18:15155917 C T 0.355721 8.6532e-05
18:15165362 T G 0.199591 4.3399e-05
18:15318075 C T 0.085152 5.3308e-05
18:18554999 G A 0.036044 -2.6351e-05
18:18564483 C G 0.029062 3.1008e-05
18:18570235 A G 0.795164 8.8640e-06
18:18579386 C A 0.083896 1.9302e-05
18:18582551 G A 0.093789 3.0851e-05
18:18598768 G A 0.038095 -4.8563e-05
18:18600020 C A 0.031828 -4.6192e-05
18:18605053 A G 0.034006 -4.8291e-05
18:18649252 A G 0.066145 2.9445e-04
18:18657411 T C 0.088262 -1.0102e-05
18:18657759 A G 1.161593 -1.1995e-05
18:18691766 A G 0.075198 -1.7579e-05
18:18708490 G C 1.924355 2.2751e-05
18:18710992 C T 0.089122 1.1610e-05
18:18712335 T C 0.021208 -1.0869e-05
18:18726020 T C 0.031844 -2.3847e-05
18:18738413 A G 0.078726 1.5202e-05
18:18776753 T C 0.035122 -1.2923e-05
18:18818461 A G 0.075314 -3.7912e-05
18:18820037 A G 0.026297 -2.2201e-05
18:18835153 T C 0.164381 2.1181e-04
18:18838691 C T 0.059190 2.1623e-05
18:18843750 T C 0.084480 1.9665e-05
18:18862334 G A 0.038241 -6.1258e-05
18:18881888 C A 0.137341 -6.2354e-05
18:18883485 A G 0.093705 3.7214e-05
18:18884494 A G 0.064931 3.4679e-04
18:18885501 C T 0.036002 -7.7023e-05
18:18905020 C G 0.062085 -1.1173e-05
18:18916007 G A 0.028293 4.0394e-05
18:18916703 A G 0.048939 8.6185e-06
18:18916801 C T 0.035431 2.8926e-05
18:18922553 A C 0.086597 -2.4941e-05
18:18948750 A G 1.574651 1.2380e-04
18:18954555 G A 0.074516 -1.9699e-05
18:18960360 A G 0.078761 6.7764e-05
18:18983766 T C 0.811052 9.3623e-06
18:18984024 G A 0.146062 -2.5096e-05
18:19002607 A C 0.028929 2.6323e-05
18:19015631 T C 1.912439 5.1426e-04
18:19029515 T C 0.047037 1.9187e-05
18:19034201 G A 0.038865 -5.0209e-05
18:19034556 C T 0.319025 -2.2657e-05
18:19037561 T G 0.346783 5.9146e-05
18:19047571 A G 0.312387 -7.7703e-05
18:19055096 G A 0.198802 -7.8118e-06
18:19078796 A T 0.020740 -3.7494e-06
18:19099559 T C 0.058401 6.2101e-05
18:19118419 C T 0.036625 -2.5619e-05
18:19169791 A G 0.037024 3.1931e-05
18:19173862 A G 0.054879 3.5583e-05
18:19179482 T C 0.035427 -6.5682e-05
18:19182974 T C 0.361307 4.6121e-05
18:19193440 A G 0.026836 2.8473e-05
18:19207767 G T 0.679105 1.9441e-05
18:19243335 A G 0.075120 -3.0136e-05
18:19243664 G A 0.034574 3.2688e-05
18:19248692 C T 0.064035 2.0039e-05
18:19261413 T C 0.374511 3.0438e-05
18:19265038 T C 0.025684 9.6036e-05
18:19271304 A G 0.668774 2.1324e-05
18:19273036 A C 0.105224 5.7425e-05
18:19283206 G T 0.406621 3.1858e-05
18:19322529 T C 0.058761 2.8826e-05
18:19323348 T C 0.031438 7.0573e-05
18:19326429 T C 0.041523 1.3373e-06
18:19340013 G A 0.189263 1.1400e-05
18:19355507 T C 1.328795 1.0363e-04
18:19356458 C T 0.918869 1.9448e-04
18:19360432 T G 0.041000 3.9745e-05
18:19369458 A G 0.111482 7.5834e-05
18:19371639 T C 0.040546 -1.7204e-06
18:19372352 C T 0.028504 3.9416e-05
18:19383778 A G 0.024593 -3.4950e-05
18:19408529 A G 0.439585 3.2156e-05
18:19418679 T C 0.103085 3.1421e-05
18:19419834 A C 0.048274 2.1685e-05
18:19432268 A G 0.051932 4.9455e-05
18:19435657 A G 1.353206 -7.5614e-06
18:19441409 A G 0.925796 -5.5799e-06
18:19447927 G A 0.160343 -1.7258e-05
18:19473736 G C 0.061251 2.5300e-05
18:19477655 C T 0.046891 -7.9153e-07
18:19484180 T C 1.376212 -1.7052e-05
18:19486435 T C 0.219948 8.6094e-05
18:19487966 G A 0.555121 7.2334e-06
18:19492426 A G 0.274169 1.2837e-05
18:19492913 T C 0.024226 -8.2408e-05
18:19496303 G A 0.208572 -1.2011e-04
18:19498370 T C 0.070293 1.9501e-04
18:19509265 T C 0.021487 1.8933e-06
18:19516835 A G 0.282108 1.4332e-05
18:19524546 C T 0.074191 -2.0828e-05
18:19536542 T C 0.173878 -3.3365e-05
18:19543130 A G 0.022412 -5.7647e-05
18:19543272 G A 0.578494 2.6069e-05
18:19572574 T C 0.057339 -1.0837e-04
18:19574411 A C 0.133722 1.5886e-05
18:19577080 A G 0.041510 -9.0690e-05
18:19578804 C A 0.198968 -2.5764e-05
18:19581905 T C 0.037602 -1.6519e-05
18:19585607 A G 0.258411 -2.4332e-05
18:19586825 A G 0.367887 2.1638e-05
18:19595650 C T 0.111709 8.0556e-05
18:19598419 G A 0.030244 -7.7337e-05
18:19607342 G A 0.108077 1.8767e-04
18:19614400 G A 0.254370 1.5180e-04
18:19619704 C T 0.209510 3.2777e-05
18:19620872 C T 0.315497 -1.9716e-05
18:19622864 A G 0.063588 1.6537e-05
18:19628315 T C 0.069914 4.0136e-04
18:19638540 A G 0.252756 1.6506e-04
18:19641813 A G 0.217598 -5.8856e-05
18:19645693 G T 0.494257 3.3115e-05
18:19647648 A G 0.048657 -8.4544e-05
18:19651414 A C 0.038115 1.5537e-06
18:19664098 A G 0.491099 4.0377e-05
18:19669541 T C 0.180289 1.7375e-05
18:19673331 C A 0.658479 -3.4658e-06
18:19677116 A C 0.269602 -2.3318e-05
18:19677749 T C 0.040676 2.8357e-05
18:19681985 A G 0.059543 -1.3586e-04
18:19683750 T G 0.139532 2.1842e-05
18:19683826 A G 0.049073 -4.8452e-05
18:19683998 A G 0.121531 4.0824e-05
18:19685729 A G 0.158639 -5.7326e-06
18:19686621 A G 0.054253 -2.6336e-06
18:19691394 G A 0.679245 1.6446e-05
18:19694098 A C 0.035771 -8.5436e-06
18:19699316 T C 0.519557 1.0217e-05
18:19718523 C T 0.020305 -2.1505e-04
18:19721331 C A 0.201659 -1.0964e-05
18:19722536 G A 0.042737 -7.6096e-05
18:19724319 G A 0.056009 -5.9780e-05
18:19734628 A G 0.040621 1.3144e-04
18:19743916 G C 0.151129 2.4178e-05
18:19763287 C T 0.072130 -1.6235e-06
18:19772919 G A 0.114095 3.5592e-05
18:19778928 C T 0.799854 -3.2897e-05
18:19780216 A G 0.253961 -2.3556e-05
18:19788385 T C 1.848248 1.7416e-05
18:19790078 A G 0.684162 -3.6258e-05
18:19794737 T C 0.038089 2.5857e-05
18:19810793 A G 0.049124 3.3034e-05
18:19818215 A G 0.063967 -3.6866e-05
18:19818753 T C 0.077424 2.0391e-05
18:19822249 G A 0.050530 -1.6046e-05
18:19823874 G A 0.263477 -5.1238e-05
18:19827545 G A 1.420594 -7.4860e-05
18:19831055 T C 0.036752 -2.2447e-05
18:19833394 A C 0.259206 2.5008e-04
18:19833587 T C 0.114276 3.6753e-06
18:19839011 G T 0.748704 -1.7718e-05
18:19839098 G C 0.031997 -2.5875e-05
18:19839539 T C 0.058290 -1.8410e-06
18:19844224 T C 0.043873 -4.6775e-05
18:19845762 T G 0.522514 1.8696e-05
18:19849130 A G 0.914179 1.1002e-04
18:19854524 A G 0.051108 -5.2739e-05
18:19857690 C T 0.086272 4.0706e-05
18:19859881 T C 0.676954 2.5641e-04
18:19868844 A G 0.069333 1.8759e-05
18:19879473 A G 0.374050 3.5463e-05
18:19882701 C G 0.295561 -2.9915e-06
18:19886814 G A 0.981009 1.4313e-04
18:19889029 G A 0.168922 -1.2890e-04
18:19895686 A G 0.270137 8.2817e-07
18:19898409 C A 0.024453 -1.0923e-04
18:19900379 A G 0.093864 5.2009e-05
18:19901111 C A 0.068433 -2.9442e-06
18:19902868 C T 1.178101 -9.5226e-05
18:19911043 G A 0.080063 -3.4425e-05
18:19914353 T G 1.133465 -6.2996e-05
18:19915346 A C 1.764319 -7.9537e-06
18:19920062 C G 0.320034 3.3561e-05
18:19920951 T C 1.697668 3.1315e-06
18:19924481 T C 0.127487 2.7788e-05
18:19925721 T C 1.853484 6.2982e-06
18:19926371 C T 0.093861 -3.8510e-05
18:19928837 T G 0.170392 6.9464e-05
18:19928987 G A 0.974092 -3.4858e-05
18:19932121 A G 0.058359 5.0206e-05
18:19938720 G A 0.133748 -1.4543e-04
18:19941944 C A 0.042136 9.2198e-05
18:19943376 G A 0.068261 -2.2904e-05
18:19943766 A G 0.373619 -2.8554e-05
18:19950792 T C 0.921904 -1.7910e-05
18:19953949 G A 0.502673 -2.8448e-05
18:19956976 T G 0.419815 6.1609e-06
18:19961406 T C 0.056505 -1.1504e-04
18:19963127 C T 0.282371 -2.7361e-05
18:19964645 G A 0.042075 -3.6433e-04
18:19968087 G A 0.114471 -5.8064e-06
18:19969371 A G 0.206414 6.3771e-05
18:19971920 C G 0.070420 -4.4797e-05
18:19973770 T C 0.047031 -3.6765e-04
18:19975654 G C 0.104734 8.7470e-06
18:19978385 C G 0.187481 -3.2075e-06
18:19980270 C A 0.279800 2.3680e-05
18:19982454 C A 0.105422 7.2458e-06
18:19986085 G C 0.027946 -3.1151e-05
18:19987673 C T 0.861880 -5.7877e-06
18:19989010 G A 0.287097 -4.0238e-05
18:19989247 A C 0.073542 9.2929e-05
18:19989461 A C 0.051909 -5.9312e-05
18:19991567 C T 0.516312 -4.5464e-06
18:19992466 C T 1.066918 -1.0365e-05
18:19994344 C A 0.271676 9.6574e-06
18:19995753 C T 1.832685 4.4121e-05
18:20000920 G A 0.066716 -7.4316e-06
18:20002944 C A 1.226726 3.0873e-05
18:20003404 A G 0.985891 3.6699e-05
18:20009691 C T 0.791684 -2.5346e-05
18:20010336 T G 0.437807 3.2396e-05
18:20014530 T C 0.052815 -7.9838e-06
18:20015273 T C 0.484562 -4.9760e-05
18:20018868 A G 0.199215 1.0683e-04
18:20025469 G T 0.210581 3.6865e-06
18:20033052 C A 0.386345 -1.3907e-05
18:20034338 G A 0.033805 7.9790e-05
18:20039728 C T 1.959857 1.4193e-04
18:20041561 C G 0.028533 -6.1553e-05
18:20044844 A G 0.109307 4.5502e-05
18:20045454 G A 0.107227 -1.1889e-04
18:20047760 C T 0.797436 1.0643e-05
18:20051144 A G 0.038030 -1.4265e-05
18:20055993 C A 1.017248 -4.2685e-06
18:20057092 C T 1.977228 -1.3235e-04
18:20057222 C T 0.381379 5.0606e-06
18:20062554 A G 0.103111 -3.3172e-05
18:20065369 C T 0.709862 -6.5929e-05
18:20075271 T C 0.026696 -1.0984e-05
18:20078482 T C 1.589545 8.1094e-05
18:20079939 T C 0.519632 -2.4871e-05
18:20085163 A G 0.100131 -2.2954e-05
18:20085421 C T 0.074097 -1.9961e-05
18:20103754 C T 1.679190 3.7636e-05
18:20104061 C A 0.180480 5.6140e-05
18:20104548 A G 0.068946 3.8546e-05
18:20106913 T C 0.544494 5.3728e-05
18:20117337 G A 0.072208 -6.1558e-06
18:20120686 C T 0.095409 1.8695e-04
18:20121405 A G 0.043759 8.1964e-05
18:20122835 A G 0.045626 -1.2608e-03
18:20129960 T G 0.087337 6.5415e-05
18:20132051 T C 0.084003 -1.2940e-04
18:20133518 C T 1.069482 4.7989e-05
18:20134933 C T 0.021980 7.1366e-05
18:20136817 C T 0.314276 -2.2470e-06
18:20138106 A G 1.133066 -4.7627e-05
18:20146761 G A 0.095649 1.5852e-05
18:20147960 G A 0.060877 -2.6756e-05
18:20159992 C T 0.042179 5.0712e-05
18:20167046 A G 0.067336 -1.0924e-04
18:20190795 A G 1.934248 -1.0165e-04
18:20194594 G T 0.051948 -7.3378e-05
18:20195169 C T 0.079758 -1.0549e-05
18:20196101 T C 0.064539 -9.7172e-05
18:20204944 T C 0.071806 4.1617e-05
18:20205387 C T 0.080754 -1.0784e-05
18:20214337 G C 0.072974 -1.6169e-05
18:20223695 A C 1.067645 1.4105e-05
18:20247997 A G 0.023678 -5.3190e-05
18:20257222 A C 0.089641 -2.0514e-05
18:20260705 A C 0.124118 -7.0328e-05
18:20263651 T C 0.220513 -8.1892e-05
18:20264277 G T 1.977494 3.9165e-05
18:20271239 G A 1.977647 3.1328e-05
18:20275467 A C 0.060429 -6.4636e-05
18:20280341 C T 0.081027 -9.0159e-05
18:20282868 T C 0.022587 -2.3082e-05
18:20286968 G A 1.383281 -6.4373e-05
18:20287443 C T 0.310534 -1.6620e-04
18:20291596 A G 0.665658 -3.0198e-05
18:20291633 A G 0.043366 -4.8303e-07
18:20295247 T C 0.266087 -5.7224e-05
18:20297193 G T 0.030799 -7.2643e-06
18:20313439 G A 0.810065 1.8463e-05
18:20315448 C T 0.094318 8.8828e-05
18:20332956 A G 1.951502 -3.8164e-05
18:20333017 A C 1.107175 -1.0815e-05
18:20345958 G A 1.978886 -8.7717e-05
18:20347485 A G 0.063779 -3.8467e-06
18:20357693 C T 0.034996 9.1852e-05
18:20373647 G A 0.081131 -2.9219e-05
18:20383462 G A 1.266145 7.4443e-05
18:20387133 A G 0.033107 -5.7390e-06
18:20393480 C T 1.700998 4.6698e-05
18:20402596 T C 0.167676 1.0522e-05
18:20412351 T G 0.078748 1.1464e-06
18:20416082 G A 0.030104 3.1234e-06
18:20424999 C T 0.030361 -1.9692e-05
18:20444202 G C 1.536588 2.5989e-05
18:20453673 T C 0.026700 3.0595e-05
18:20461062 T C 0.035862 -3.9264e-06
18:20494495 T C 0.026278 -2.3081e-05
18:20496791 C T 0.048316 -6.9416e-05
18:20497459 G A 0.229777 -3.8840e-05
18:20503275 A G 0.067064 3.5746e-05
18:20515652 G T 0.055697 -5.2940e-05
18:20528232 C A 0.064944 4.3463e-05
18:20529502 G A 0.079641 -7.1662e-05
18:20534640 A G 0.438027 -2.5199e-05
18:20537662 A G 1.967387 9.2655e-06
18:20559616 A G 0.109379 -1.7740e-04
18:20565370 T C 0.061348 -1.0267e-04
18:20565627 G T 0.068826 3.3584e-05
18:20573556 A G 0.030893 -1.4913e-06
18:20582701 G C 0.226265 -5.6483e-05
18:20583024 T C 0.076450 -1.0960e-04
18:20591786 C T 0.031646 2.1954e-05
18:20593793 G A 0.036057 -4.6501e-06
18:20598367 G A 0.033632 4.8558e-06
18:20599665 T C 0.026381 -2.9567e-05
18:20601508 G A 1.266139 6.6046e-05
18:20603829 A G 0.098986 -1.1053e-06
18:20619027 G C 0.030715 6.3779e-05
18:20621621 C T 0.150252 4.9768e-06
18:20626436 C T 1.489307 8.5365e-06
18:20628291 T C 0.228254 -6.0308e-05
18:20633687 A C 1.965056 4.8437e-06
18:20637134 G C 0.079070 -1.1082e-04
18:20642202 C T 0.101401 -7.6335e-05
18:20643184 T C 0.079748 7.6507e-05
18:20647291 A G 1.467658 8.1849e-06
18:20647517 T C 0.076992 -2.8461e-05
18:20648100 T C 0.481946 -9.3652e-05
18:20649667 A G 0.056590 -5.2502e-05
18:20649836 T A 1.957718 -1.6856e-05
18:20650012 A G 0.446054 -5.7687e-05
18:20650209 A G 0.089446 -1.1762e-05
18:20650826 C T 0.207436 -8.0189e-06
18:20654684 G A 0.075266 -2.4605e-05
18:20656541 T C 1.415138 4.9797e-05
18:20662126 A G 0.037148 -4.0867e-05
18:20665945 C A 0.075740 -1.0124e-04
18:20666750 T C 0.068862 -2.8230e-05
18:20685090 T G 0.719236 -2.0847e-05
18:20696770 A G 1.819559 5.5824e-05
18:20709429 A G 0.534140 4.5917e-05
18:20714635 A G 0.086133 5.7112e-06
18:20718352 T C 0.132793 1.7849e-05
18:20720973 T G 1.026638 -3.0339e-05
18:20723639 C T 0.195329 1.1213e-05
18:20724328 A G 1.563553 1.5843e-05
18:20727611 T C 1.566890 2.0458e-05
18:20731809 C G 0.058738 -5.0673e-05
18:20734868 T C 0.130343 -3.3117e-05
18:20735408 C T 1.573963 1.8350e-05
18:20736377 C T 0.039371 2.7599e-06
18:20737263 A G 0.046554 -2.6459e-05
18:20744254 A C 1.611058 1.1088e-05
18:20748229 T C 0.102712 1.1535e-04
18:20749429 G C 0.043055 4.2288e-05
18:20751455 G C 0.084480 5.4540e-05
18:20753259 T C 0.090336 8.3245e-05
18:20758310 G A 0.367773 -2.8159e-05
18:20760379 C T 0.140875 1.0327e-05
18:20763858 C T 0.077982 1.5089e-04
18:20764273 A G 0.457920 7.1665e-05
18:20771580 G A 1.113825 1.2702e-04
18:20781212 G A 0.110726 3.7618e-06
18:20784344 G A 0.034061 1.5636e-05
18:20789741 G A 0.125156 4.9999e-06
18:20790476 G T 0.047829 5.0617e-05
18:20791089 G A 0.184849 -5.2047e-06
18:20791880 A G 0.039157 -2.0519e-05
18:20795219 G T 0.600643 3.7381e-05
18:20795643 T C 0.037255 -5.3321e-05
18:20798737 A C 0.029656 1.0855e-06
18:20798766 T C 0.486817 1.6562e-05
18:20809447 T A 0.025771 -3.5207e-05
18:20815536 A G 0.031042 1.9493e-05
18:20815612 T C 0.185011 1.6977e-04
18:20816684 T C 0.502241 9.2819e-05
18:20821521 G A 0.612516 6.3925e-05
18:20827587 T C 1.352680 4.7041e-05
18:20829584 A C 1.109070 4.2612e-05
18:20830252 T C 0.233714 -8.7726e-05
18:20834307 T G 0.397257 -4.2616e-05
18:20836155 A G 0.073409 1.1395e-04
18:20852878 G A 0.085220 -2.2456e-05
18:20853277 C G 0.085506 2.4180e-06
18:20855853 C T 0.121200 9.8058e-06
18:20861964 T C 0.023292 -3.8687e-05
18:20863912 C A 1.008309 -2.9592e-05
18:20880290 A G 0.910300 1.4856e-05
18:20891701 T C 0.923741 4.2548e-05
18:20902136 A C 0.044616 4.8716e-06
18:20913803 T C 1.329752 2.6139e-06
18:20914646 G A 0.055609 -2.8521e-05
18:20921480 G A 0.257982 -1.0223e-04
18:20922817 A T 0.046268 -1.1330e-04
18:20949255 C A 0.031149 1.1458e-06
18:20953720 A G 1.023353 -4.0133e-05
18:20955288 T C 0.047274 6.7455e-05
18:20964687 T C 0.045454 8.1384e-05
18:20968350 T C 0.044876 -4.2850e-05
18:20979883 A G 0.089544 -2.9621e-05
18:20980080 C T 0.281579 -4.6579e-05
18:20985605 T C 0.095260 -3.8344e-05
18:20985788 A G 0.172197 -2.7405e-05
18:20992772 C T 0.051854 -7.5357e-06
18:20996769 C T 0.055571 4.3924e-05
18:20996799 A G 0.031529 1.7525e-05
18:21008998 A G 0.289628 -2.8240e-05
18:21037716 C T 0.041523 -7.0757e-05
18:21038595 A G 0.117107 -1.4529e-04
18:21040900 C T 0.192252 7.7865e-05
18:21057420 C T 0.173180 -4.2320e-05
18:21057450 G A 0.722342 -2.0073e-05
18:21064275 A G 0.058946 -3.2485e-05
18:21068744 C T 0.747747 8.6607e-05
18:21075192 T G 0.372018 -4.2153e-05
18:21084265 A T 0.091579 -9.0173e-05
18:21101456 A C 0.980772 -9.3899e-05
18:21101944 G A 1.308278 -3.7054e-03
18:21109466 T G 0.928723 -6.8605e-05
18:21112206 T C 0.058534 -1.2548e-04
18:21114145 A G 0.044947 2.7120e-05
18:21114917 G A 1.323391 -9.4428e-05
18:21119247 A G 0.040893 -4.4290e-05
18:21119532 C A 0.033827 4.1192e-06
18:21120444 C T 0.986637 -7.3228e-05
18:21124945 G C 1.306844 -1.2269e-04
18:21133937 A G 0.922904 -4.0283e-05
18:21140367 A G 0.032944 -1.5161e-05
18:21147910 A G 0.054165 7.2826e-05
18:21152232 C T 0.036456 -1.4142e-04
18:21162161 G A 0.115847 1.0294e-05
18:21168289 C T 0.687161 -4.6700e-05
18:21176523 G A 0.074970 -1.1390e-06
18:21176770 C T 0.134150 -2.8325e-05
18:21180363 G A 1.906448 -1.4154e-05
18:21187899 A G 0.104276 5.3163e-05
18:21190050 C T 0.030198 -8.3890e-05
18:21192261 T G 0.788773 -1.1004e-04
18:21203433 C T 0.035758 -8.7612e-05
18:21204517 T C 0.218988 1.7117e-05
18:21205001 A G 0.023171 -2.9921e-05
18:21205947 C T 1.318103 2.4588e-06
18:21206252 G T 0.032029 4.2756e-05
18:21213514 C T 0.100930 3.7072e-05
18:21228647 T G 1.194041 -1.7591e-05
18:21228995 T C 0.028738 -9.1856e-06
18:21235210 A G 0.023009 -1.1750e-05
18:21245325 T C 0.078781 3.8875e-06
18:21252097 G A 0.061049 5.0707e-05
18:21263400 C A 1.928509 1.4328e-04
18:21264623 C G 0.036051 -1.5596e-05
18:21276048 C T 1.228514 3.7988e-06
18:21279458 A C 1.279686 -2.7768e-05
18:21306056 T C 0.035349 -7.0537e-05
18:21316822 A G 0.025408 -1.3512e-05
18:21316944 G T 0.394709 2.9463e-05
18:21319943 A G 0.099774 -3.8129e-07
18:21343354 G A 0.162752 3.1623e-05
18:21351766 C G 0.090151 -5.8847e-06
18:21358113 T G 0.040280 3.6209e-05
18:21359721 C T 0.217290 -3.0999e-05
18:21362936 T C 0.139285 -9.3596e-05
18:21364642 G A 1.439790 -4.5862e-05
18:21365421 T C 0.218796 3.3034e-05
18:21365853 G A 1.222500 -2.0685e-05
18:21365991 C T 0.122978 -1.5672e-06
18:21372949 T C 0.021724 3.6086e-05
18:21376413 A G 0.025366 1.9978e-05
18:21378396 T C 0.021841 1.0028e-05
18:21382594 C T 0.052805 -7.5764e-05
18:21389675 A G 0.262351 -1.1911e-04
18:21402298 A C 0.034363 -5.8187e-05
18:21404116 G A 0.026381 1.5813e-05
18:21405553 G A 1.440780 -4.3616e-05
18:21406214 C T 0.118025 3.0769e-05
18:21424986 C T 0.034496 -5.7095e-05
18:21424991 A C 0.138993 1.5182e-05
18:21441702 C T 0.029432 -3.9151e-05
18:21454459 A G 0.151473 2.9305e-05
18:21463104 A G 0.030958 -2.1257e-05
18:21467693 G A 1.225541 -1.6013e-05
18:21473621 G A 0.065214 -6.5582e-05
18:21481340 G A 0.724608 5.7021e-05
18:21499340 G A 0.117723 9.5928e-05
18:21500723 G A 0.076473 -1.1182e-04
18:21501329 C T 0.219948 1.6504e-05
18:21502376 T G 0.130515 -1.5775e-06
18:21514081 A G 0.024411 -4.5423e-06
18:21536851 T C 0.072182 -2.7474e-06
18:21544016 A G 0.421081 3.9659e-05
18:21548258 G A 0.060835 -1.2595e-05
18:21551692 G A 0.030231 -1.8762e-05
18:21552314 G C 0.060504 1.9750e-05
18:21566961 A G 0.148318 7.1937e-07
18:21568367 T C 0.371785 1.0295e-05
18:21571852 T C 0.311083 -2.5524e-05
18:21573025 A G 0.280381 6.4518e-05
18:21574459 G A 0.366799 2.9629e-05
18:21582829 T C 0.151031 -4.6774e-06
18:21591406 G A 1.524098 -2.2253e-05
18:21597571 A G 0.056320 -1.6554e-05
18:21598092 A G 0.095831 -4.9558e-05
18:21598857 G A 0.481514 -1.5963e-05
18:21601204 G A 0.395625 8.3406e-05
18:21618986 T C 0.047541 -5.6776e-05
18:21623416 G A 1.656885 6.3933e-06
18:21629887 T C 0.115912 3.1420e-06
18:21632996 A G 1.469316 3.0051e-05
18:21633198 G A 0.235804 -3.3514e-06
18:21634296 T C 0.110599 4.1484e-05
18:21643443 C T 0.252730 -2.7765e-05
18:21657766 T C 0.818881 -2.2624e-05
18:21662598 A G 0.022071 -1.0379e-05
18:21666222 G A 1.786663 8.4020e-06
18:21668406 T C 0.070608 -7.7200e-05
18:21673532 T C 0.304672 -2.1304e-05
18:21678325 G T 0.109567 7.4319e-05
18:21680229 A C 0.535695 -6.4296e-07
18:21681078 T A 0.308927 -2.3581e-05
18:21694907 T C 0.038352 -4.8475e-05
18:21694988 G A 0.236933 5.2547e-04
18:21699508 T C 0.040835 7.5829e-05
18:21702996 G A 0.076519 -1.0885e-04
18:21714934 T C 1.281926 -2.7959e-06
18:21718800 G A 0.022113 -5.4680e-06
18:21722698 A G 1.263730 -1.6895e-05
18:21724809 C T 0.023499 7.6621e-06
18:21730212 C G 0.264376 4.3806e-05
18:21735275 C T 0.727873 9.9813e-06
18:21736933 G T 1.639757 2.6313e-05
18:21740492 C A 0.047959 5.1921e-05
18:21740878 T C 1.669651 -4.0221e-04
18:21743491 T C 1.265600 -2.8046e-06
18:21747400 G A 0.046349 9.7096e-05
18:21749615 A G 1.532563 -1.5817e-06
18:21752366 G A 0.034830 -4.4483e-05
18:21752415 A G 0.030403 -4.1258e-05
18:21759593 C T 1.309758 -2.0203e-05
18:21761784 C T 0.116045 -9.8697e-05
18:21768606 T C 1.779425 -9.1077e-05
18:21769370 T C 0.087963 -1.4162e-04
18:21772454 G A 0.094335 -3.5885e-05
18:21778628 T C 0.360087 4.6190e-05
18:21780568 A G 0.125234 3.2554e-04
18:21784451 G A 0.482014 -9.9157e-06
18:21789393 A G 0.031247 4.5480e-05
18:21794518 T C 0.064318 3.3046e-05
18:21794854 T C 0.091767 -4.7738e-05
18:21797183 C T 1.859501 1.4164e-04
18:21800299 G A 1.504293 -2.4581e-05
18:21801732 C T 0.715838 -1.6336e-05
18:21802439 G A 0.095785 3.6281e-05
18:21808415 G T 1.072293 -2.3139e-05
18:21811749 T C 0.023606 -4.4163e-05
18:21811795 G A 0.077216 4.3858e-05
18:21813444 C T 0.705841 4.2581e-06
18:21815845 C T 0.054483 7.9867e-06
18:21817735 A G 0.996563 -9.7538e-06
18:21819535 C T 0.025934 3.2490e-05
18:21828260 G A 0.133420 8.9011e-06
18:21829157 T C 0.101602 5.5166e-05
18:21842944 A G 0.054256 3.3374e-05
18:21845650 T C 0.028027 -4.0439e-05
18:21846753 C T 0.790383 -3.0749e-05
18:21848948 C G 0.060735 -3.6641e-05
18:21849024 A G 0.152638 4.6968e-05
18:21850321 A G 0.810075 -5.9355e-05
18:21853238 A G 0.056729 -8.0197e-05
18:21864100 A G 0.142472 -1.7458e-05
18:21887587 C T 0.636573 -5.5047e-05
18:21889481 G A 0.157059 2.4194e-05
18:21896650 C T 1.137402 -5.7506e-06
18:21905483 T C 0.433652 -9.3838e-06
18:21908633 G A 0.946435 -2.0971e-05
18:21912865 G A 0.720307 1.3786e-05
18:21930118 C T 0.198117 7.4814e-05
18:21930344 C T 0.656093 -6.4291e-05
18:21938658 G T 1.224428 -1.7058e-05
18:21939516 A G 0.109966 -8.9520e-06
18:21941473 C T 0.337863 -5.3347e-07
18:21942244 G A 0.047443 3.9102e-05
18:21942572 T C 0.193372 -1.4790e-05
18:21964029 A G 0.041909 7.8309e-05
18:21966332 T C 0.533352 -7.2596e-06
18:21966415 A G 0.126896 -2.7989e-06
18:21969275 G A 0.234129 4.9603e-05
18:21973349 C A 0.100420 -1.2298e-04
18:21982264 T G 0.105334 5.5487e-06
18:21998500 A C 1.275253 2.9086e-05
18:22002892 A G 0.072792 -2.4266e-05
18:22004140 G A 0.025677 2.9343e-05
18:22005388 T C 0.077924 4.1042e-05
18:22005617 T G 0.061880 1.1169e-04
18:22017736 T C 0.256194 -2.0342e-05
18:22020467 A T 0.307389 -6.8949e-05
18:22020543 G C 1.837547 3.1779e-04
18:22042475 A C 0.079342 -2.1230e-05
18:22048547 C T 0.192184 1.1909e-04
18:22049016 A G 0.514608 7.1810e-05
18:22049580 C T 0.427401 -1.4366e-05
18:22050126 A G 0.168107 1.7246e-05
18:22056970 G A 0.178529 -6.8414e-05
18:22057738 T C 0.784050 5.6706e-06
18:22063208 A G 1.790558 1.0731e-04
18:22063959 C T 0.047485 7.4123e-05
18:22065274 T G 0.298580 1.2694e-04
18:22066718 T C 0.077846 4.3683e-05
18:22074119 G A 0.028014 5.1610e-05
18:22078948 C T 0.378247 9.9326e-05
18:22079012 T C 0.116834 -5.2609e-05
18:22080192 C T 0.115042 -2.8346e-05
18:22082857 T G 0.101306 1.6109e-04
18:22083036 C G 0.168218 -3.5221e-06
18:22087242 A G 0.038517 -4.8087e-05
18:22092924 T C 0.084033 1.1596e-05
18:22094652 C T 0.123322 6.4628e-06
18:22100922 T C 0.053513 4.1077e-06
18:22102471 A G 1.110784 1.7816e-05
18:22108175 C T 0.262721 -8.2428e-04
18:22108362 T C 0.221600 4.3216e-05
18:22111064 C T 1.481575 6.7309e-05
18:22113256 G A 0.151453 1.4907e-05
18:22114386 A G 0.052896 -2.4155e-05
18:22114664 G A 0.152408 -6.3794e-05
18:22117820 G A 0.022227 4.7871e-05
18:22119649 G A 0.327996 2.4696e-05
18:22119829 A G 1.370210 -2.2680e-05
18:22121017 T C 0.064324 -1.1874e-04
18:22121586 C T 0.077853 -2.5045e-05
18:22123171 A G 0.319898 -6.6820e-06
18:22123735 C A 0.294075 -4.8548e-05
18:22123840 T C 0.155322 -1.4448e-04
18:22125919 A G 0.058462 4.6070e-07
18:22126293 C A 1.050650 -2.1705e-05
18:22126521 T C 0.101800 3.1621e-05
18:22132395 A G 0.540067 5.5510e-05
18:22133870 T C 0.053393 -4.6114e-05
18:22137412 T C 0.238650 -7.7447e-05
18:22138034 C T 0.322592 5.4504e-05
18:22138949 C A 0.364615 7.1967e-05
18:22141700 T C 0.040449 5.0159e-05
18:22142090 G A 0.373719 3.6078e-05
18:22151982 T C 0.702449 3.4784e-05
18:22152236 C A 0.275087 -1.3584e-05
18:22156173 C T 0.059706 -2.2777e-05
18:22164784 T C 0.136367 -3.3353e-05
18:22169812 T C 0.417202 8.6413e-06
18:22179107 A G 0.031386 -1.4642e-05
18:22194838 C T 0.159840 2.4022e-05
18:22194998 G T 0.807780 -3.1789e-05
18:22217000 C T 0.025155 -2.4318e-05
18:22225806 G A 0.053532 1.3139e-04
18:22228172 A G 1.118603 -3.1161e-05
18:22231261 A G 0.402769 -9.4509e-06
18:22243885 G A 1.135637 -6.2080e-05
18:22250173 T C 0.066155 -2.6756e-05
18:22256844 G A 0.051578 -2.0531e-05
18:22260699 T G 0.237615 -5.5868e-06
18:22268240 G A 0.050559 4.8751e-05
18:22269464 G A 1.646226 -3.2935e-05
18:22271452 A G 0.123748 2.6000e-05
18:22284486 T C 0.674652 -3.8249e-05
18:22297275 A G 0.679235 -2.9221e-05
18:22314701 A G 0.037349 2.2333e-05
18:22316687 A G 0.028520 4.4214e-05
18:22316969 G A 0.080008 4.7559e-05
18:22329489 T C 0.475723 -6.3308e-06
18:22330367 A G 0.120044 -4.4474e-05
18:22348256 C T 0.440010 1.7066e-05
18:22355352 A G 0.049524 -6.9365e-05
18:22360117 G A 0.056930 7.0724e-06
18:22361820 A G 0.057836 -2.4592e-05
18:22361856 C T 0.117035 4.0143e-05
18:22373785 A C 0.060355 -1.5923e-05
18:22376795 C T 0.043824 4.0642e-05
18:22393169 G T 0.415670 5.7226e-05
18:22405871 A G 0.027517 -9.0782e-06
18:22410243 C A 1.494292 8.1478e-06
18:22411602 A G 0.084695 -3.4206e-05
18:22415438 A G 1.072442 -1.0955e-05
18:22421200 G T 0.328516 3.8212e-05
18:22429911 C T 0.029114 1.1217e-05
18:22440689 C T 0.073049 8.0855e-05
18:22443542 A G 0.890083 -1.5544e-05
18:22449565 G A 0.939626 4.0565e-06
18:22449942 C A 0.054772 -6.2171e-05
18:22452090 T C 0.527594 -8.8192e-06
18:22457624 A G 0.050715 9.3330e-06
18:22460386 G A 0.476915 -4.9542e-05
18:22465767 C T 0.173245 4.3977e-05
18:22468251 C T 0.032376 3.7820e-05
18:22476553 G A 0.526175 -7.5648e-06
18:22476692 G A 0.488950 -7.8517e-06
18:22479041 C T 0.561603 -3.4442e-05
18:22492217 G T 0.058781 -4.3155e-05
18:22492582 C T 0.561087 -4.7944e-05
18:22493939 C G 0.071731 4.6391e-04
18:22495857 A G 0.146585 -2.1657e-05
18:22503740 T C 0.034548 1.5511e-05
18:22504539 A C 1.795096 1.7712e-05
18:22505570 G A 1.777822 -6.1885e-06
18:22513179 G A 0.206852 -3.7788e-06
18:22517480 C T 0.102124 2.0376e-05
18:22521707 G A 0.039533 3.6173e-05
18:22522082 C T 0.081819 -4.2403e-05
18:22523631 T C 0.045583 6.0186e-06
18:22528454 A G 0.070011 6.5602e-04
18:22528562 A G 0.112998 -8.9616e-05
18:22529801 C T 1.044811 -3.8769e-05
18:22530779 G T 0.216034 5.9086e-08
18:22539820 A G 0.071523 -8.1901e-05
18:22547450 T C 0.038047 5.1939e-05
18:22547598 A G 0.042373 -5.2862e-05
18:22550463 A G 0.072143 4.5256e-05
18:22554882 T C 0.968717 -6.7197e-05
18:22557671 T G 0.062296 3.8582e-05
18:22558321 T C 1.377783 -2.9650e-05
18:22563838 A G 0.282004 6.3632e-05
18:22567258 A G 0.809513 -2.6223e-05
18:22576365 C T 0.165897 -3.2398e-05
18:22583429 A G 0.083383 -1.0666e-05
18:22586312 T C 0.148039 -1.2992e-04
18:22598006 T C 0.033675 -8.6160e-05
18:22599694 A G 0.035139 -3.0648e-05
18:22605913 C T 0.038339 1.3389e-05
18:22606504 A G 0.108694 -1.5181e-05
18:22611614 T C 0.208738 -9.7943e-05
18:22617465 A G 0.132858 -2.6759e-05
18:22619585 G C 0.020624 2.2456e-05
18:22622767 A G 0.267969 -4.7681e-05
18:22626261 G A 0.271260 4.5474e-06
18:22637814 C T 0.051705 1.0819e-05
18:22639129 G C 0.122199 2.7995e-05
18:22640650 T C 0.262831 5.0464e-05
18:22640904 T C 0.030624 5.5597e-06
18:22642499 G A 0.080550 3.7197e-05
18:22646735 A G 1.137448 -1.2210e-05
18:22646976 A G 0.266022 1.3936e-05
18:22647781 A G 0.230082 2.0855e-05
18:22648350 T C 0.035567 1.8582e-04
18:22649563 G A 0.028527 -8.3261e-07
18:22651083 C T 0.055003 -3.4846e-05
18:22655314 A G 0.050364 -4.9600e-06
18:22660504 T C 1.557189 -6.8837e-05
18:22666810 T C 0.420783 3.1896e-05
18:22667575 G C 1.050877 -3.0020e-05
18:22668503 A G 0.034519 -5.1462e-06
18:22669614 G A 0.282049 3.3502e-05
18:22672439 A G 1.473533 2.1875e-06
18:22676398 G T 0.079719 3.3364e-05
18:22677321 C T 0.303452 2.0632e-05
18:22686240 A G 0.044246 4.6915e-05
18:22687150 C T 0.943485 -4.8314e-06
18:22695869 A G 0.048667 -8.4599e-05
18:22698930 G A 0.020523 -9.0616e-06
18:22699026 C T 0.075934 -2.8361e-05
18:22703856 T C 0.064457 -3.2196e-05
18:22705391 T G 0.346617 -2.1723e-05
18:22706668 C A 0.737902 1.4283e-05
18:22718367 G A 1.967773 7.0053e-05
18:22721432 G A 0.029757 2.6127e-05
18:22724923 C T 0.062753 3.9113e-05
18:22731360 C A 0.399094 1.7084e-05
18:22737334 T C 0.866437 -6.0136e-06
18:22737379 T C 0.065236 -4.5530e-06
18:22741340 T C 0.020341 -3.2052e-06
18:22741922 C T 0.051098 -1.9276e-05
18:22744604 A G 0.045204 -2.1763e-05
18:22746124 G A 0.048443 3.9725e-05
18:22746183 G A 1.968792 7.9053e-05
18:22748720 A G 0.078262 -2.5544e-05
18:22751867 C A 0.479041 -1.1967e-06
18:22753634 A G 0.023691 -1.2516e-05
18:22756461 T C 0.031867 -4.0210e-05
18:22766571 G C 0.023340 8.3356e-05
18:22775185 T C 0.475149 4.7021e-06
18:22776518 A G 0.940700 3.9490e-06
18:22779130 T C 0.070261 8.4791e-06
18:22787965 C T 0.056999 -4.6639e-05
18:22791496 T C 0.089722 -1.3052e-04
18:22796218 G A 0.039738 1.2100e-04
18:22797016 A G 0.814041 1.5130e-06
18:22800812 C T 0.095821 9.8066e-07
18:22801268 C T 0.132823 5.0413e-05
18:22804244 C T 0.677002 2.7931e-05
18:22804549 C G 0.043918 4.7698e-05
18:22808876 C T 0.094789 -9.0304e-05
18:22811960 T C 0.713952 9.7191e-05
18:22817227 G A 0.076028 -1.0022e-05
18:22817345 T C 0.157546 2.2866e-05
18:22823900 C T 0.557740 6.9079e-05
18:22832679 T G 0.031980 -1.1285e-04
18:22833107 A G 0.128256 1.4825e-05
18:22834523 T C 0.087639 3.4806e-05
18:22834530 C T 0.036982 2.9862e-05
18:22836834 T C 0.020575 -5.1116e-05
18:22840937 A G 0.117912 -2.8625e-05
18:22854437 C T 0.206589 1.0738e-05
18:22856223 T C 0.096243 -8.0868e-05
18:22858363 C T 0.071254 -1.3842e-04
18:22861794 T C 0.416845 9.9964e-06
18:22862048 C T 0.189185 1.7506e-04
18:22865753 G A 0.025489 2.4570e-05
18:22869845 A C 0.058271 -5.1444e-05
18:22887059 T C 0.041364 -1.6760e-05
18:22888997 T C 0.027839 -2.2839e-05
18:22891631 A G 1.028751 5.6629e-06
18:22893101 T C 0.183813 7.8576e-05
18:22894483 A G 0.124471 1.9313e-05
18:22901967 C T 0.094133 1.1560e-04
18:22905088 A G 0.132053 -3.7604e-05
18:22906522 C T 0.224278 -1.2776e-05
18:22913482 T C 1.602279 3.9966e-05
18:22915556 G C 0.053948 -2.8698e-05
18:22916677 C A 0.973086 4.8538e-05
18:22919088 G A 1.743478 2.9641e-04
18:22921426 T C 0.133069 4.0479e-05
18:22921863 A C 0.539217 1.7998e-06
18:22923889 T C 0.032068 -6.1640e-06
18:22926951 C T 0.036145 8.1957e-05
18:22928873 T G 0.424061 -1.0959e-05
18:22931508 A G 0.671098 -3.5962e-05
18:22934051 A G 0.486804 -8.0513e-06
18:22940394 T C 0.321268 1.3705e-04
18:22940545 T C 0.086860 1.3849e-05
18:22941251 G C 0.042753 -4.4243e-05
18:22942497 A G 0.163560 -6.9636e-06
18:22942572 C T 0.115682 -8.5041e-05
18:22943236 C T 0.448472 -4.5643e-06
18:22952689 T C 1.312718 -2.0373e-05
18:22953437 T C 0.360700 -3.1993e-05
18:22955544 C T 1.472111 1.5931e-05
18:22956087 G A 0.108129 1.8880e-04
18:22956218 A G 0.394249 1.7540e-05
18:22958165 A G 0.201616 -5.0501e-06
18:22958891 C G 0.159266 -9.9502e-06
18:22970020 T C 1.055265 3.9304e-05
18:22972215 G A 0.176423 -5.3870e-06
18:22974881 A G 0.045077 -6.2467e-05
18:22979970 A G 0.061997 5.1997e-05
18:22984093 T C 0.034678 3.1205e-05
18:22985389 G C 0.045798 1.6316e-05
18:22989234 G A 1.681381 -3.5824e-05
18:22994310 T C 0.124397 -1.5601e-05
18:22996651 G A 0.602392 9.0079e-05
18:22997640 C T 0.530489 -3.4070e-05
18:23000716 C T 0.432347 -3.6056e-05
18:23005204 T G 1.734984 7.4051e-05
18:23007227 C T 0.180412 -2.0333e-05
18:23008973 T G 0.039131 -9.4187e-05
18:23012180 A G 0.063380 1.8504e-05
18:23013487 G A 0.764524 -3.7026e-05
18:23024065 C T 1.913579 1.0466e-04
18:23029422 A G 0.198231 1.5199e-04
18:23038693 A G 0.180847 -1.5597e-05
18:23047607 C A 0.769104 2.4565e-05
18:23048265 A G 0.164371 5.9411e-05
18:23048353 T C 0.071046 3.9536e-05
18:23052657 T C 0.090758 3.0143e-06
18:23053448 C T 0.067323 -2.6712e-05
18:23054945 T C 0.154563 -1.2213e-04
18:23058785 A G 0.024463 1.5279e-06
18:23077959 T A 0.169681 6.5954e-05
18:23078685 A C 0.021026 5.1744e-05
18:23100315 A G 0.068664 1.0114e-05
18:23100749 C T 0.034752 -4.0677e-05
18:23103163 A G 0.053555 3.1778e-04
18:23110803 T G 0.034470 1.1598e-07
18:23124693 C T 0.865110 -1.5316e-06
18:23129746 T C 0.042626 5.8578e-06
18:23129782 C T 0.894604 -1.3103e-05
18:23137759 C G 0.026625 9.4737e-05
18:23145866 G T 0.109661 -1.0871e-05
18:23161551 A G 0.028339 1.2594e-04
18:23162007 A G 0.062987 -9.0974e-05
18:23164188 C G 0.233249 -4.7475e-06
18:23168677 C G 0.175459 1.0935e-04
18:23171791 C T 0.032620 4.5705e-05
18:23172883 T C 0.037699 5.7726e-06
18:23180362 G A 0.081741 1.0948e-05
18:23183884 T C 0.095279 -7.6647e-05
18:23186088 C T 1.046492 -6.7998e-06
18:23192155 A C 0.045888 7.2563e-05
18:23198863 C T 0.355267 -1.9362e-05
18:23207342 A G 0.035849 7.3014e-05
18:23208667 A G 0.067057 7.7984e-05
18:23211723 T C 0.940168 -1.9295e-05
18:23212730 G A 0.506133 -2.6081e-05
18:23214184 A G 0.133871 2.1296e-05
18:23215111 C T 0.037352 5.0077e-06
18:23219567 C T 0.038712 -5.4768e-05
18:23219960 G A 0.022104 -2.3235e-05
18:23220942 A G 0.035768 -3.5211e-05
18:23229871 C T 0.034515 -3.6313e-05
18:23236534 A G 0.474146 1.2966e-05
18:23257186 C T 1.283984 -1.1584e-04
18:23264417 G A 0.069771 -4.5656e-05
18:23280024 T C 0.020591 1.6723e-05
18:23286020 G A 0.704585 -6.2833e-05
18:23287572 A G 0.043302 -5.7549e-05
18:23295725 T C 0.197932 -9.0714e-05
18:23304613 T C 0.170623 1.7172e-05
18:23306456 A G 0.036060 6.1485e-05
18:23307937 G A 0.786718 -2.8307e-04
18:23317817 T C 0.038391 -1.2445e-06
18:23321519 C G 0.726013 -6.4066e-05
18:23328683 G A 0.147552 1.4232e-04
18:23336149 C T 0.029721 -3.8993e-05
18:23336333 T C 1.138350 -6.2826e-05
18:23340512 A G 0.051137 2.4928e-06
18:23341119 A C 0.033181 -6.2648e-05
18:23346028 C A 0.046460 6.5740e-06
18:23347315 A G 0.077969 2.5149e-05
18:23350169 G T 0.100349 4.5031e-05
18:23351935 C G 0.039965 -3.6723e-05
18:23361294 G A 0.695305 4.9807e-05
18:23363775 G C 0.041387 -9.4215e-05
18:23367827 C A 0.589357 4.8348e-05
18:23375634 T G 0.022990 -4.1510e-05
18:23378446 C A 0.130658 -8.8118e-05
18:23380357 A G 1.967218 -5.6221e-05
18:23381462 G A 0.029997 5.4329e-05
18:23393104 C T 0.564654 2.8715e-05
18:23396627 C T 0.432188 -4.7294e-05
18:23397469 T C 0.609838 -7.6801e-05
18:23398357 A G 0.045320 -7.4050e-05
18:23408707 G A 0.056070 7.0706e-06
18:23410351 G A 0.297366 7.5025e-06
18:23414408 T C 0.048810 -8.4450e-05
18:23416082 A G 1.728740 -5.0636e-05
18:23418724 G T 0.893234 -4.8297e-06
18:23423871 A G 0.032522 -3.6735e-05
18:23436579 C T 0.085639 -1.3057e-05
18:23438169 A G 0.436093 -2.0514e-05
18:23441039 C G 0.050514 4.9329e-06
18:23450349 T C 0.062159 2.0714e-05
18:23456326 C T 0.675275 -1.1140e-05
18:23456942 G T 0.137519 -1.6686e-04
18:23459665 C T 0.364696 -1.2640e-05
18:23462535 T G 0.657411 -2.5583e-05
18:23472780 C T 0.047317 -1.6112e-05
18:23473708 T C 1.730687 -3.3626e-05
18:23476604 C T 0.040241 -3.5001e-06
18:23477586 T C 0.081881 -8.9630e-06
18:23498922 G A 0.093909 5.0296e-05
18:23501074 T C 0.099456 5.4390e-05
18:23502385 C T 0.753660 4.5088e-06
18:23505589 G A 0.038060 2.2070e-05
18:23512220 A C 1.242562 -1.4669e-05
18:23529585 A C 1.168214 8.0189e-06
18:23531600 A G 0.127665 -3.9028e-05
18:23532405 G A 0.042032 2.9481e-06
18:23533542 T C 0.357387 -2.0151e-05
18:23536107 G C 0.746692 -3.4150e-05
18:23537883 G T 0.047002 1.2840e-05
18:23548679 C T 0.063097 1.1591e-05
18:23551606 G A 0.900355 -2.1150e-06
18:23554162 T C 0.198046 5.8480e-06
18:23554290 T C 1.115250 -4.8131e-05
18:23566628 T C 0.035784 -6.0145e-05
18:23567753 A G 0.121047 -2.9431e-06
18:23576478 A G 0.027397 -1.8261e-05
18:23580328 C A 0.140888 -6.8810e-05
18:23590203 G A 0.595459 2.2550e-07
18:23609593 C T 0.089670 5.7838e-05
18:23618904 G A 0.134030 5.9550e-06
18:23623933 T C 0.027410 -6.0244e-06
18:23628136 T C 0.029786 6.4957e-05
18:23628745 C T 0.022857 1.3843e-04
18:23636882 G A 0.027057 1.4874e-05
18:23646534 A G 0.853422 -2.1962e-05
18:23647217 A C 0.042633 -4.1511e-05
18:23658357 G A 0.076188 -2.6347e-06
18:23668668 G T 0.066389 4.4285e-05
18:23669369 G A 0.029445 -1.3777e-05
18:23688624 T C 0.059407 1.1896e-04
18:23741258 T G 0.066677 5.5293e-05
18:23771738 T C 0.079024 5.4870e-05
18:23778056 T C 0.212418 3.7593e-05
18:23778322 T C 0.044564 -7.8199e-07
18:23778626 C T 0.077363 1.2944e-06
18:23800629 G A 0.084416 -2.1729e-04
18:23800633 A G 0.037122 -2.0134e-05
18:23801098 T C 1.045778 7.3261e-06
18:23801598 C G 0.021808 -7.0322e-05
18:23841849 A G 0.065408 1.3909e-04
18:23843952 G A 0.081040 -1.7799e-04
18:23854692 T C 0.229929 -3.1356e-05
18:23866185 C G 0.211467 1.1430e-04
18:23866528 A G 0.061345 -2.3639e-05
18:23877229 T G 0.120787 3.6188e-05
18:23892672 A G 0.917697 -1.4902e-06
18:23895837 A G 0.588150 -1.9041e-05
18:23903771 A G 0.359652 1.0984e-04
18:23903837 A G 0.041211 4.5991e-05
18:23919131 A G 0.805953 -1.3035e-05
18:23926421 G A 0.039942 6.1816e-06
18:23930836 A G 0.036722 3.6477e-06
18:23931527 T C 0.072890 5.0776e-05
18:23955110 G A 0.798351 -1.3877e-05
18:23975230 C T 0.027274 1.3284e-04
18:23983677 T C 1.529983 -8.2458e-06
18:23984941 C G 1.874821 2.4424e-05
18:23987298 G T 0.127974 -1.3907e-04
18:23987584 G A 0.067314 8.1726e-05
18:23988807 T G 0.060290 3.3579e-05
18:24009664 G T 0.040095 -1.1007e-06
18:24017979 A G 0.585225 4.7508e-06
18:24019790 G A 0.141635 -1.5735e-05
18:24024531 C T 1.584706 -1.5947e-05
18:24026191 T G 0.748081 -2.9018e-05
18:24027189 T C 0.069118 -3.1490e-04
18:24027419 G A 1.917000 -6.8572e-05
18:24031145 T C 0.052140 3.2868e-05
18:24032032 A G 0.057391 9.9995e-06
18:24035788 A G 0.326695 -1.6236e-05
18:24039489 C A 1.865395 -6.5204e-05
18:24042026 A C 0.993171 -2.8599e-05
18:24042493 C T 0.176686 1.3519e-04
18:24043987 A C 0.054736 5.2019e-05
18:24047874 A G 0.867911 -9.2171e-06
18:24050369 T C 0.064256 -9.0914e-06
18:24051703 C T 0.393434 -5.5475e-05
18:24053704 A G 0.029721 1.6932e-05
18:24055407 G A 0.048109 -2.8365e-05
18:24057055 T C 0.068070 2.3757e-05
18:24059079 G A 1.232902 1.0156e-05
18:24062211 T G 1.555569 9.6280e-06
18:24064359 A G 0.043652 2.0225e-05
18:24065539 G T 0.318762 -1.9253e-05
18:24065751 C T 1.142816 -4.5053e-05
18:24075299 T C 0.133751 -4.1749e-07
18:24078282 A G 1.420922 -6.8682e-05
18:24082709 G T 1.213674 -9.4034e-05
18:24083629 T C 0.519041 -7.3236e-05
18:24084763 C T 0.183560 1.1591e-04
18:24085232 T C 1.570214 -3.3867e-04
18:24088831 T C 1.035116 -4.0240e-05
18:24089052 C T 0.042029 -3.6173e-05
18:24090516 G A 0.046408 8.2569e-05
18:24092057 A G 0.032337 -8.9727e-05
18:24093429 C G 0.642659 -2.2615e-05
18:24094171 A G 0.437407 -2.2632e-05
18:24094815 G A 0.229812 5.0552e-05
18:24096493 T C 0.678979 4.1500e-05
18:24099806 C T 0.143401 -1.6479e-04
18:24100023 T C 0.100018 -8.9206e-05
18:24106963 C T 0.122491 2.1153e-04
18:24112812 G T 0.025992 -5.5435e-05
18:24113300 T C 0.985488 5.0570e-06
18:24120338 C A 1.129918 -3.0812e-06
18:24123575 C T 0.739395 -1.3379e-05
18:24125684 A G 0.785745 6.4715e-05
18:24130386 A G 0.074779 6.3064e-05
18:24136254 C T 0.291215 -7.4220e-06
18:24140757 T C 0.148714 4.7415e-05
18:24141152 C T 0.035304 -1.4659e-05
18:24146589 A G 0.045580 -2.0600e-05
18:24168383 T C 0.409731 -4.7947e-05
18:24169213 T C 0.105649 -3.2635e-05
18:24170816 G A 0.122725 3.6303e-05
18:24189326 T C 0.070757 -9.0160e-05
18:24189852 G T 0.030734 8.2647e-05
18:24192894 G A 0.044808 1.3290e-04
18:24194484 C T 1.072374 -4.4565e-05
18:24194661 G A 1.760924 -6.2200e-06
18:24198610 A G 0.156085 9.1398e-05
18:24198962 T C 0.029738 -1.6284e-05
18:24203081 C T 0.047758 4.7795e-05
18:24207802 G A 1.212506 2.5935e-05
18:24211535 T C 0.090440 -8.4540e-05
18:24214286 T C 1.021954 -1.3385e-07
18:24217122 G T 1.616099 -1.5828e-04
18:24217557 A G 0.134261 2.5537e-04
18:24217756 C T 0.039611 1.7381e-06
18:24218345 T C 0.038193 9.9517e-06
18:24222751 A G 0.038248 2.9456e-05
18:24223941 A C 0.069050 -8.1420e-05
18:24224087 T C 0.098655 -2.1852e-05
18:24229981 G A 0.162333 -1.0778e-04
18:24235525 C T 0.039137 -2.5470e-05
18:24238191 A C 0.030435 2.1187e-05
18:24238391 A C 1.192850 -6.6196e-06
18:24239303 A G 0.121200 -6.1880e-06
18:24248768 C T 0.131791 -8.2892e-05
18:24249965 G A 0.990221 -3.1099e-07
18:24251768 A G 0.103312 -1.1128e-05
18:24254727 A G 0.028079 7.8554e-05
18:24259338 G T 0.171126 -5.9903e-05
18:24260539 G C 1.740966 1.0715e-04
18:24271082 G A 0.476811 -7.1559e-05
18:24272286 T G 0.177487 7.7262e-05
18:24286162 G A 0.850280 3.9803e-05
18:24289494 G A 0.140463 2.2663e-05
18:24293284 T C 1.457203 -7.8893e-06
18:24300951 T C 0.079677 2.2815e-05
18:24301991 G C 0.082692 -5.4379e-06
18:24304386 T C 0.021506 1.4037e-05
18:24304392 T C 1.532135 2.3002e-06
18:24304872 G A 0.402006 -1.2324e-04
18:24307430 G A 1.877879 -9.9799e-06
18:24311490 A G 0.163411 -6.1567e-06
18:24315193 C T 0.141869 -1.1544e-05
18:24318839 G T 0.629319 2.3029e-05
18:24326022 C T 0.022256 1.4895e-05
18:24326891 T C 0.195193 1.7411e-04
18:24328990 C T 0.056895 -3.0835e-05
18:24329105 T C 0.023077 -1.1546e-04
18:24332953 T C 0.308067 -5.6574e-05
18:24338228 A G 0.072598 -5.2876e-05
18:24338416 A G 0.078589 -8.3853e-05
18:24340007 A G 0.082591 -1.3299e-04
18:24340614 A G 0.406722 -7.3777e-06
18:24342185 A G 0.087531 1.9298e-06
18:24343747 A G 0.651779 -2.6859e-05
18:24344437 T A 0.088291 -6.0382e-05
18:24349958 C T 1.965579 -6.5788e-06
18:24357736 T C 1.324329 2.0667e-05
18:24358634 A G 0.044249 -3.6642e-05
18:24358971 A G 0.098074 -7.1454e-05
18:24359641 T G 0.489274 9.6158e-05
18:24360600 T G 0.026375 -5.9186e-05
18:24360649 C T 0.032785 1.0665e-05
18:24362449 G T 0.288489 -3.1795e-05
18:24362758 G A 1.790428 5.3209e-06
18:24365477 G A 0.150288 2.2346e-05
18:24369708 A G 0.162012 -2.6028e-05
18:24370029 T C 0.187406 1.2549e-05
18:24370116 A G 0.150674 1.5450e-05
18:24370599 T C 1.757039 3.3289e-05
18:24371645 C A 0.843376 5.6886e-05
18:24380040 G A 1.482627 5.6128e-05
18:24382696 T C 0.051325 4.1199e-05
18:24385009 T C 0.070754 -1.6320e-05
18:24387234 A G 0.287999 -2.6590e-05
18:24390540 G T 0.139457 1.2188e-05
18:24399982 C T 0.138321 2.5888e-06
18:24400040 A C 0.036460 -1.3598e-05
18:24406295 A C 0.796099 5.9503e-05
18:24406470 T C 0.731839 -9.4113e-05
18:24415567 A G 0.078489 -3.8829e-05
18:24416939 C T 0.504981 -3.5637e-05
18:24419706 G A 0.519651 3.9056e-04
18:24427303 A G 1.293939 -1.6783e-05
18:24435212 T G 0.631828 -2.2672e-05
18:24435587 C A 0.373972 1.3623e-04
18:24436519 G A 0.386936 1.8801e-06
18:24442227 T C 0.038222 -1.8343e-05
18:24442392 A C 0.253013 -9.2589e-05
18:24446526 A G 0.844519 1.4935e-05
18:24446534 T C 0.266509 1.6629e-04
18:24446865 C T 0.103046 4.5757e-05
18:24448129 G A 0.348117 7.0727e-05
18:24448329 T C 0.157766 1.9959e-04
18:24449049 T G 1.202840 1.3987e-04
18:24451142 A G 0.342862 -5.5088e-05
18:24458045 A G 0.539042 -6.5209e-05
18:24459938 G A 0.095402 -5.9515e-06
18:24462611 A G 1.013256 3.8902e-05
18:24463276 C T 0.029695 -4.1192e-05
18:24464124 A G 0.121284 -1.4913e-05
18:24479562 G A 0.475279 -2.3280e-05
18:24479960 T C 1.309846 -7.3699e-06
18:24481272 G A 0.422516 1.8577e-05
18:24485533 T C 1.617861 -5.4648e-05
18:24494875 A G 0.152232 4.7002e-05
18:24497190 T C 0.051166 -7.8320e-05
18:24500616 C T 0.569990 4.9233e-05
18:24501383 A G 0.320034 1.0061e-05
18:24505158 A G 0.889050 4.4291e-05
18:24506255 T C 0.157990 -1.5591e-04
18:24516214 T C 0.397491 1.5315e-05
18:24516550 T C 0.070443 -8.4796e-06
18:24517452 G A 0.160441 -1.3869e-04
18:24535772 C T 0.324634 1.6632e-05
18:24540957 T C 0.122099 1.9532e-05
18:24545409 C G 0.282140 7.3675e-06
18:24546824 G T 1.208588 1.3066e-05
18:24567553 A G 0.151109 -1.7668e-05
18:24578147 T C 0.062020 -1.8121e-05
18:24580139 T C 0.035729 -4.5031e-05
18:24580869 T C 0.159759 1.3475e-05
18:24581705 G T 0.166277 3.9838e-05
18:24584171 C T 0.807527 -1.4668e-06
18:24589117 A C 0.099778 2.7932e-05
18:24590637 C G 0.025466 2.4684e-05
18:24591524 A G 0.027553 4.0900e-05
18:24591905 G T 0.249718 3.2099e-05
18:24600841 A G 1.212649 1.0553e-05
18:24607203 A G 0.052964 -4.3773e-05
18:24610637 T C 0.036654 -1.4278e-05
18:24617027 T C 0.150106 3.6994e-05
18:24626830 A G 0.614927 -1.7215e-05
18:24629359 C T 0.332677 -1.4366e-04
18:24630429 T C 0.035359 -9.9311e-06
18:24630689 C T 1.875691 4.8397e-07
18:24634386 C T 0.040971 -9.7480e-05
18:24637896 T C 0.905224 3.2037e-06
18:24644137 A C 1.589889 -9.2494e-05
18:24647010 A G 0.058002 -8.9461e-06
18:24649867 G A 0.119853 1.9305e-05
18:24652879 C T 0.620325 -3.0460e-05
18:24653479 A C 0.584992 2.7696e-06
18:24655531 T C 0.171411 2.8242e-05
18:24655958 A C 0.066681 1.0859e-04
18:24656647 C T 0.305477 -9.5002e-05
18:24685559 G A 0.627527 -1.2335e-05
18:24697070 G A 0.031711 3.1260e-06
18:24707300 A G 1.568201 -3.6090e-05
18:24707890 T C 0.769850 -3.7407e-05
18:24730619 C T 0.094081 -4.2189e-05
18:24747533 C T 0.093825 6.3264e-07
18:24750200 G A 0.025794 8.3453e-05
18:24763278 G T 1.568367 -2.6593e-04
18:24767486 A G 0.644954 3.1270e-05
18:24770931 T C 0.606092 -1.5428e-05
18:24771938 G T 0.811526 3.0396e-06
18:24781611 A G 0.020364 5.0081e-05
18:24783775 A G 0.057255 6.9996e-06
18:24792136 T C 0.422526 -4.1634e-05
18:24793163 G A 0.305841 -3.9130e-05
18:24806271 C G 0.042266 -8.6644e-05
18:24806736 C G 0.220426 -2.7937e-05
18:24827069 A G 0.047566 4.7229e-07
18:24839624 A C 0.049816 4.5111e-05
18:24843536 G A 0.091170 -1.4668e-05
18:24850250 A G 0.167689 -2.0312e-05
18:24850429 T G 0.069716 -3.9737e-05
18:24856560 A G 0.127623 1.9230e-04
18:24857404 C T 0.423149 1.6064e-05
18:24857818 C T 0.078291 1.6452e-05
18:24873636 C T 0.039244 1.5207e-05
18:24881063 A C 0.877791 4.7612e-05
18:24882071 A G 0.024785 -3.8969e-05
18:24890065 T C 0.193989 -3.1704e-05
18:24891606 C A 0.116905 -1.7258e-04
18:24900771 C A 0.462857 5.1072e-05
18:24904098 A G 0.178289 1.2601e-06
18:24908364 T C 0.225512 -1.4589e-05
18:24910421 G A 0.064552 3.1567e-05
18:24913221 G A 0.422892 1.4375e-05
18:24918926 A G 1.718915 1.7099e-04
18:24919803 C T 0.020189 3.6189e-05
18:24920001 T C 0.220127 4.2298e-05
18:24932908 G T 0.158441 3.8777e-05
18:24933176 C G 0.133546 -4.6966e-05
18:24938196 C A 0.218949 -2.2117e-06
18:24939778 G T 0.235272 4.5392e-05
18:24943374 C T 0.237083 -1.1968e-07
18:24944839 T C 0.040955 5.6904e-05
18:24948941 A C 0.178796 5.0600e-05
18:24954026 T C 0.265158 3.0976e-05
18:24960339 A C 0.068865 2.1689e-06
18:24961370 G A 0.042743 -2.0648e-05
18:24961941 G C 0.179153 -1.3304e-05
18:24963161 G C 0.401883 -5.4624e-06
18:24973816 T C 0.087957 5.5885e-05
18:24974230 G C 0.047771 4.5434e-05
18:24974279 A G 0.082929 -6.8836e-05
18:24975819 A G 0.068966 5.1243e-05
18:24982482 G A 0.107925 9.4837e-07
18:24986047 C T 0.035486 -5.7075e-05
18:24987480 T G 0.095633 6.7812e-05
18:24988980 G A 0.032039 1.3700e-05
18:24989927 C T 1.492605 2.3415e-05
18:24991218 C T 1.694539 7.2535e-05
18:24999015 A G 0.938749 -2.1414e-05
18:25002243 A G 0.219254 -7.7016e-05
18:25002608 A G 0.067489 -5.3864e-05
18:25007624 T C 0.544257 -2.7767e-05
18:25012786 A G 0.081663 2.0626e-04
18:25019182 C T 0.077395 -3.9799e-05
18:25028289 G A 0.070423 5.1641e-05
18:25031002 T C 0.185449 3.7501e-05
18:25034019 G C 0.058005 -9.5518e-05
18:25035073 T G 1.792655 1.0869e-05
18:25039212 T G 0.731969 -4.7790e-05
18:25052792 C G 0.170697 -2.0801e-05
18:25052885 C T 0.335844 -1.4274e-05
18:25059221 A G 1.895639 8.5668e-05
18:25078146 C T 0.138116 -7.0415e-05
18:25079009 T C 1.066778 8.9173e-05
18:25097123 C T 0.106191 5.0827e-05
18:25122326 T G 0.602259 3.4272e-05
18:25125526 C A 0.452383 -3.2163e-06
18:25130449 T C 0.023256 -4.0812e-05
18:25133104 A C 1.817436 4.6330e-05
18:25143313 T G 0.140554 6.6816e-05
18:25145242 C A 1.845366 8.8474e-06
18:25155250 T C 0.024778 4.0991e-07
18:25157416 T C 0.028657 -1.6535e-06
18:25160681 A G 0.025060 -3.4532e-05
18:25164057 G A 0.920914 1.5085e-05
18:25173530 A G 0.670202 1.4911e-05
18:25178261 A G 0.657843 1.7442e-05
18:25183119 A G 0.065889 -1.4288e-04
18:25194240 A G 0.146127 -3.0629e-05
18:25194289 T C 0.120073 -5.3560e-06
18:25198406 A G 0.140963 -4.2352e-05
18:25207864 G A 0.050484 2.6730e-05
18:25220458 A C 0.024444 -1.8865e-05
18:25223193 G C 0.063941 -2.5037e-04
18:25224217 A G 0.976442 -1.5346e-05
18:25229342 C T 0.059758 -2.1415e-05
18:25233770 A C 0.490495 1.8561e-04
18:25238922 T C 0.037180 1.3857e-04
18:25241351 A C 0.188078 -9.7176e-05
18:25242191 G A 0.037777 -2.4342e-05
18:25250525 G A 0.109531 5.2107e-07
18:25254880 T C 0.059660 -6.6733e-05
18:25255494 G A 0.186550 -2.6961e-05
18:25257168 T C 0.786368 2.8699e-05
18:25264341 T C 0.536510 -4.1226e-05
18:25272325 G A 0.425304 -2.6516e-05
18:25273424 G A 0.087028 3.4826e-05
18:25277528 G T 0.032289 -8.0884e-06
18:25284737 C A 0.571804 3.1649e-05
18:25285401 C T 0.114620 -1.8946e-04
18:25287953 A G 0.126967 -2.0524e-05
18:25291131 C T 0.641305 3.3370e-05
18:25293828 C A 0.228128 -1.7935e-05
18:25298705 G T 0.058086 -1.7780e-06
18:25301415 T C 0.055648 -5.5959e-05
18:25302059 C T 0.072546 -4.8236e-05
18:25303850 G A 0.118574 1.2109e-05
18:25305920 A G 0.105221 -1.5047e-04
18:25307945 C T 0.058271 -5.2259e-07
18:25311042 A G 0.188117 2.3093e-05
18:25316013 C T 0.020367 -9.7330e-06
18:25316814 G A 0.372333 -5.0939e-06
18:25324060 C T 0.039102 4.4608e-05
18:25329707 A G 0.959629 4.7352e-05
18:25331914 A G 0.021373 1.1176e-04
18:25333949 G A 0.175654 -3.1371e-05
18:25336648 G A 0.060868 1.5529e-04
18:25339536 G T 0.153774 2.3555e-05
18:25342045 A G 0.124978 1.7195e-05
18:25350685 T C 0.157127 -3.6108e-05
18:25360012 A G 1.388990 -5.2805e-06
18:25366249 T C 0.063902 8.6497e-05
18:25374753 G A 1.817608 -5.9457e-06
18:25379275 G A 0.535478 5.0587e-05
18:25385917 C T 0.053776 -2.4270e-05
18:25393211 A G 0.103897 4.4431e-05
18:25393317 C T 0.812516 7.2996e-05
18:25398940 A G 0.144728 -2.2931e-06
18:25409127 A G 0.044834 5.0286e-05
18:25411644 G A 0.102991 6.7487e-05
18:25415191 C T 1.508226 -2.0228e-05
18:25418684 T C 0.052627 -3.1682e-05
18:25423592 T C 0.090423 2.2653e-05
18:25426974 C T 1.196459 -4.5650e-05
18:25430168 A G 0.044168 -1.5872e-05
18:25438886 T C 0.099658 -7.2799e-06
18:25439826 A G 1.523241 -3.4801e-05
18:25442132 T C 0.083763 3.9315e-06
18:25443931 G T 0.230854 -4.3441e-06
18:25458754 A G 0.057807 4.3388e-05
18:25459858 C A 0.024441 1.4565e-04
18:25460298 T C 0.516198 2.2038e-05
18:25466554 T C 0.040705 -2.4527e-05
18:25469731 G C 0.182343 -1.6499e-05
18:25478784 C A 0.038553 -5.2984e-05
18:25481296 A G 1.969221 -6.0408e-05
18:25481718 G A 0.655282 1.3896e-04
18:25482183 A C 0.038134 -1.9849e-05
18:25484298 A G 1.941103 -9.3763e-05
18:25496945 G A 0.162099 -8.0788e-05
18:25497504 C T 0.048644 6.3389e-05
18:25502791 C T 0.126682 7.9813e-06
18:25502851 A G 0.032931 -5.7912e-05
18:25503575 T C 0.040426 -4.0713e-05
18:25508399 T C 1.150226 -2.9583e-05
18:25512273 C A 0.051319 1.7766e-05
18:25512476 T C 0.032467 -3.3483e-05
18:25513073 G C 1.961444 8.2563e-05
18:25515945 G T 1.020253 -3.9444e-05
18:25516240 A G 0.152395 2.7690e-05
18:25519546 A G 0.054652 3.3209e-05
18:25521414 T C 0.193677 -6.0164e-05
18:25523899 A G 0.095983 7.4654e-05
18:25524539 G C 0.065986 6.6050e-05
18:25530375 C T 0.599649 2.7944e-04
18:25532304 C T 0.056330 1.2215e-05
18:25537909 A C 0.048177 7.6236e-05
18:25541288 G T 1.695224 4.4945e-06
18:25543029 G A 0.072611 -6.5513e-05
18:25547171 C T 0.044636 -5.1076e-06
18:25550214 C G 0.043827 3.4667e-05
18:25551958 T C 0.618374 -5.0830e-05
18:25554456 A G 0.884192 3.4534e-05
18:25557305 T G 0.151401 -4.2023e-05
18:25557813 G A 0.101430 -3.1622e-05
18:25564751 A G 0.029458 -1.0412e-04
18:25566390 T G 0.033415 4.6566e-05
18:25569058 G A 0.184648 -1.3240e-06
18:25578519 T C 0.054318 1.2712e-05
18:25585283 T C 0.218442 8.7134e-06
18:25590279 G A 0.037865 -5.3173e-05
18:25616451 T A 0.347393 2.7651e-05
18:25619624 A C 0.345462 2.1770e-05
18:25643504 C T 0.041659 1.1690e-05
18:25647288 A G 1.804009 3.9604e-05
18:25649222 G A 0.027053 3.1764e-05
18:25670518 A C 0.967633 -8.5648e-06
18:25677244 C T 0.347636 -4.5787e-05
18:25689825 A G 0.441893 1.6167e-05
18:25690167 C T 0.065580 -1.1500e-04
18:25690927 A G 0.618511 -1.9353e-05
18:25694909 G T 0.517555 6.1359e-05
18:25698576 C T 0.025489 -5.3560e-05
18:25705139 C T 0.078288 -7.6295e-05
18:25706994 T G 0.136757 9.4612e-05
18:25710094 C T 0.057771 -2.4542e-04
18:25715280 C T 0.041179 1.5915e-04
18:25725418 A T 0.058453 1.2837e-05
18:25726723 A G 0.481936 -4.5484e-05
18:25727425 T C 0.055967 1.2397e-04
18:25730156 G A 0.061552 -8.8778e-05
18:25736975 C A 0.130323 1.2077e-04
18:25737913 G A 0.060929 3.5694e-05
18:25738224 T C 0.147854 -1.2021e-05
18:25740142 C G 1.155569 3.5414e-05
18:25747579 A G 0.252127 -2.1873e-05
18:25760167 A G 0.065321 -1.4565e-04
18:25760687 C T 0.122190 5.2497e-05
18:25766218 C A 0.347192 -4.6791e-05
18:25775489 C G 1.647183 -4.8467e-05
18:25776985 C A 0.021299 -3.6909e-05
18:25778857 G A 1.209757 2.7807e-05
18:25800169 A G 1.370512 -7.1009e-05
18:25800206 A G 0.071906 5.7411e-05
18:25810546 T G 0.931765 -5.2040e-06
18:25811187 T G 0.067431 2.0161e-05
18:25811668 A C 0.061802 9.0974e-05
18:25820316 A G 1.365436 -9.6573e-05
18:25832357 G A 0.124455 -2.2428e-06
18:25832532 C T 1.361898 -8.1949e-05
18:25833017 T C 0.030838 8.4076e-05
18:25835185 G T 0.024811 1.2364e-04
18:25845625 G A 0.363180 2.2719e-05
18:25850169 C G 0.117474 -2.3690e-05
18:25856581 A C 0.147279 3.1384e-05
18:25863020 G A 0.797001 -1.1564e-05
18:25869237 G T 0.168623 -2.0474e-04
18:25872518 A G 0.083111 7.5117e-05
18:25882085 C T 0.031779 -8.7753e-06
18:25903803 C T 0.639507 1.1605e-04
18:25905456 T C 0.025710 2.7068e-05
18:25905990 G A 0.104075 -1.3988e-04
18:25907223 A G 0.068011 3.7942e-05
18:25907600 T C 0.039936 -2.2393e-05
18:25911858 G T 0.090469 2.8483e-05
18:25917521 A C 0.055015 4.6444e-06
18:25917540 G A 0.031617 -1.1085e-04
18:25924594 T A 0.081384 1.5616e-06
18:25924823 C T 0.045535 1.2789e-05
18:25926059 T C 0.659868 -5.7515e-06
18:25930629 A C 0.882205 4.1496e-05
18:25933067 G A 0.069839 -7.4950e-05
18:25934563 G A 0.354336 -3.8990e-05
18:25945123 C A 0.048037 7.6681e-07
18:25959189 T C 0.060345 -1.2204e-05
18:25981310 A G 0.064418 1.4998e-05
18:25982861 C A 0.386981 -1.2765e-04
18:25987556 A G 1.038975 1.6749e-05
18:26010820 G A 0.558750 3.5945e-05
18:26025147 C T 0.069787 -6.9043e-05
18:26027087 C T 0.054337 -1.0903e-04
18:26037389 C A 0.579179 -2.3538e-05
18:26037692 G A 0.161726 3.4267e-05
18:26039793 A G 0.461390 1.4893e-05
18:26040047 A G 0.034499 5.7632e-05
18:26044251 G A 0.093913 1.3196e-05
18:26059112 C T 0.480764 -1.8518e-05
18:26073808 A G 0.201422 -5.5875e-06
18:26092129 C T 0.099008 3.5438e-05
18:26095658 G A 0.056190 -4.3978e-05
18:26096091 A G 0.236671 4.5721e-05
18:26096532 C T 0.076759 3.0924e-05
18:26120286 G A 0.053159 -8.6639e-05
18:26126248 G A 0.145971 2.6388e-05
18:26126758 G A 0.542803 -1.9575e-05
18:26141566 C T 0.119531 -3.2750e-05
18:26152423 A G 0.043175 3.2989e-05
18:26152625 G T 0.050105 2.4562e-05
18:26163921 T C 0.115636 9.6239e-06
18:26188052 T C 0.864603 -1.0013e-05
18:26192390 G A 0.341541 -1.3365e-05
18:26198007 G T 0.050627 -1.1920e-05
18:26209851 T G 0.057330 -6.3045e-05
18:26211543 G A 0.078203 -8.9801e-05
18:26213086 T G 0.034041 2.9419e-05
18:26224367 C T 0.112822 3.7909e-05
18:26235906 G A 0.109093 4.0402e-06
18:26236403 T G 0.527662 7.1716e-06
18:26236526 G A 0.991915 -8.0565e-06
18:26249856 C T 0.080245 1.4936e-05
18:26257033 T C 0.060277 -4.0724e-05
18:26262900 G A 0.052023 8.7726e-06
18:26269809 G A 0.216832 2.4753e-05
18:26297408 T C 0.478865 -3.0694e-05
18:26301542 T C 0.460975 -8.7745e-07
18:26309571 T C 0.067859 1.2533e-04
18:26345782 A G 0.399520 -1.9035e-05
18:26347106 A G 0.048952 6.9095e-06
18:26347455 C A 0.452325 -7.9780e-06
18:26371863 T C 0.056833 3.8194e-05
18:26382006 G A 1.898940 1.9292e-07
18:26386912 C T 0.062221 3.7702e-06
18:26425527 T C 0.058949 2.7791e-06
18:26430078 C T 0.042347 -3.1080e-05
18:26440454 G A 0.037466 5.8987e-06
18:26451729 G A 1.036417 3.4437e-05
18:26469189 G A 0.045126 5.6795e-06
18:26488556 G A 0.051510 -9.7844e-06
18:26489359 A G 0.496243 4.9219e-06
18:26492883 G A 1.610461 7.9797e-06
18:26498622 G A 0.422801 3.0452e-05
18:26501593 A G 0.082741 -9.4258e-06
18:26506424 C A 0.276833 3.9409e-05
18:26510203 A G 0.782385 1.9355e-05
18:26512005 A T 0.071890 5.0956e-05
18:26518068 C T 0.053957 2.3149e-05
18:26525546 A G 0.095896 -1.5745e-05
18:26549466 C T 0.196138 -2.8762e-05
18:26564981 G A 0.208196 5.1703e-05
18:26570051 A C 1.200402 2.7088e-05
18:26573249 A G 0.051140 3.1218e-05
18:26573480 A G 0.231886 6.6881e-05
18:26574765 T C 0.579042 -9.1105e-06
18:26588968 A G 0.030280 4.3015e-05
18:26596966 A G 0.048521 7.2217e-07
18:26606647 A G 0.358357 -9.0989e-06
18:26609089 A G 0.085233 1.9623e-05
18:26609498 T C 0.065262 1.6056e-05
18:26619309 A T 0.050069 7.2880e-05
18:26636117 A G 0.187374 -4.7204e-05
18:26637969 A G 1.276976 -5.3005e-07
18:26640872 A G 0.138198 -2.8856e-05
18:26647388 T C 0.335562 3.7759e-06
18:26648460 T G 0.095867 -1.1623e-05
18:26658725 G A 0.032217 1.7263e-05
18:26662792 T C 0.044025 -9.8843e-06
18:26663560 C T 0.188822 -2.3836e-06
18:26668405 A G 0.141161 1.5658e-05
18:26676672 A G 1.470047 1.9229e-05
18:26686340 T C 0.033262 2.4989e-05
18:26687028 G A 1.246343 2.0726e-05
18:26689627 A T 0.063669 7.6170e-05
18:26690601 C G 0.167831 -1.8777e-05
18:26691296 A G 0.085873 5.1186e-05
18:26692515 G A 0.181447 -5.3002e-05
18:26733646 T C 1.706295 2.5368e-05
18:26737373 C G 0.335390 1.2570e-05
18:26740468 T C 0.071530 -5.0807e-05
18:26743856 A G 0.505130 -2.3624e-05
18:26759356 A G 0.098278 1.2134e-05
18:26765561 A T 0.383544 -8.6345e-07
18:26768186 A C 1.902845 4.5508e-05
18:26769832 A G 0.029725 -1.8004e-05
18:26773724 C A 0.031088 -5.4460e-05
18:26774453 T C 0.247706 -1.0610e-04
18:26790236 G A 0.063656 5.7825e-05
18:26792329 C T 0.139746 -5.8318e-06
18:26797696 G A 0.040903 9.5251e-05
18:26819325 A G 0.035041 -3.8147e-05
18:26819538 A G 0.237609 -2.7603e-06
18:26819976 C T 0.157980 -2.5542e-05
18:26838098 A G 0.064013 -6.3495e-05
18:26840188 G T 0.044405 3.3397e-05
18:26853787 C T 0.551382 -7.7798e-05
18:26856151 T C 0.184235 -3.2025e-05
18:26856547 A C 0.064207 -6.9538e-06
18:26860543 A G 0.193366 4.7444e-05
18:26866629 T G 0.181960 -1.9894e-04
18:26868521 A C 0.762551 -3.1138e-05
18:26872113 T C 0.530658 -8.8898e-06
18:26874260 G A 0.057411 9.9558e-05
18:26880447 C T 0.061134 2.3761e-05
18:26886653 A G 0.064902 -2.0280e-05
18:26891771 T G 0.070430 9.0064e-06
18:26895273 C T 0.490222 8.2161e-05
18:26898787 C A 0.064529 -3.3875e-05
18:26904332 A C 0.907058 1.8027e-05
18:26907900 T C 0.122930 3.2430e-05
18:26913872 A G 0.058388 4.8220e-05
18:26914652 A G 0.125805 -3.1160e-05
18:26916252 T C 0.168935 6.6673e-05
18:26919520 T C 0.366036 -2.5369e-05
18:26921777 C A 0.042192 9.7171e-06
18:26925440 A G 0.035126 -2.5882e-05
18:26934428 T C 0.067609 -4.8080e-05
18:26948945 G A 0.128324 -1.0359e-04
18:26953455 C A 0.092988 6.2057e-05
18:26958409 C T 0.445785 1.6626e-05
18:26961627 T C 0.068920 -1.7853e-05
18:26972098 G A 0.503994 -9.4717e-06
18:26973744 A G 0.080005 9.8002e-05
18:26980458 G T 0.060001 1.1493e-04
18:26984823 A G 0.140810 -1.1839e-04
18:26992718 T C 0.537536 3.1757e-05
18:26995668 C T 0.040974 -2.4803e-05
18:27007164 A G 0.422441 -8.4270e-06
18:27007239 C A 0.062932 3.1313e-05
18:27008650 C A 0.043042 1.7121e-05
18:27012366 T C 0.094912 1.5197e-04
18:27016796 T C 0.034145 1.2402e-04
18:27019325 G A 0.051033 1.7069e-04
18:27045553 T C 1.301689 1.7341e-05
18:27045637 T C 0.087908 1.1592e-04
18:27055654 A G 0.051036 2.1057e-05
18:27072265 G A 0.817712 -7.6510e-06
18:27078701 T C 0.053178 -3.0976e-04
18:27082180 C T 0.092514 3.9902e-05
18:27083760 A G 1.680991 -8.9270e-05
18:27084679 A G 0.165774 -2.4037e-05
18:27086362 A C 0.102696 1.8468e-05
18:27090249 A G 0.685464 -2.1227e-05
18:27093381 C T 0.697678 -1.7239e-05
18:27099358 A G 0.511180 -3.5149e-05
18:27100860 T C 0.152093 5.6352e-05
18:27103581 T C 0.047453 2.2570e-05
18:27120760 T C 0.050322 1.0410e-04
18:27122767 T C 1.560554 -3.1117e-05
18:27148722 C T 0.153547 2.4889e-05
18:27151042 T G 1.661040 -4.5858e-05
18:27155331 T C 1.845437 -3.3346e-06
18:27156963 G A 0.324679 3.2948e-05
18:27159388 T G 0.162297 1.9085e-05
18:27172570 T A 0.049384 -2.8819e-05
18:27187129 T C 0.025921 -5.6391e-05
18:27188073 T C 0.172070 4.7328e-06
18:27189582 A G 0.084698 1.8249e-04
18:27202453 G T 1.353014 -3.2117e-05
18:27203019 C T 0.158357 -9.7101e-06
18:27204592 A G 0.122550 3.4532e-05
18:27208863 G A 1.686227 -7.7728e-07
18:27209021 A G 0.069105 -9.7541e-05
18:27220455 A G 0.068459 3.5502e-06
18:27227214 C T 0.038598 2.0520e-05
18:27230503 T G 0.317097 2.0993e-05
18:27237071 G A 0.221523 9.2885e-05
18:27240707 T C 0.660858 -9.1426e-07
18:27252466 A C 0.032990 6.5382e-06
18:27261725 T C 0.032688 -1.9237e-04
18:27271265 G T 0.275402 -1.2415e-05
18:27273833 T C 0.231906 3.4375e-06
18:27281255 T C 0.105214 8.7466e-06
18:27284713 A C 0.064243 7.3096e-05
18:27288096 A G 0.733923 3.5385e-05
18:27288469 A G 0.077304 1.2087e-04
18:27302570 G A 0.136737 4.2886e-05
18:27309536 T C 0.135484 -1.0076e-04
18:27328511 G A 0.087295 -1.7728e-05
18:27333184 T C 0.027037 -1.0927e-06
18:27335868 G T 0.368909 -1.4136e-05
18:27336343 C A 0.044785 -1.3933e-05
18:27344975 G A 0.154673 4.9728e-05
18:27347731 T G 0.077989 -2.7128e-05
18:27352614 A G 0.023019 4.1080e-05
18:27353198 A G 0.032630 3.7814e-05
18:27371348 G A 0.733108 6.6392e-06
18:27391159 T G 0.474620 1.4031e-05
18:27393662 A G 0.074522 1.2020e-05
18:27402646 G T 0.034794 6.4757e-05
18:27407576 C T 0.994833 2.0146e-05
18:27437530 G A 0.055717 4.6339e-05
18:27438455 G T 0.081705 -1.0376e-05
18:27447441 A C 0.056278 -1.1080e-05
18:27453309 T C 0.065564 3.6914e-05
18:27453491 A G 0.025359 1.4497e-04
18:27458963 C T 0.077229 3.6402e-05
18:27464258 A G 0.055807 2.4019e-04
18:27470942 A C 0.069125 5.6927e-05
18:27471896 T G 0.344676 -6.7346e-06
18:27498046 G A 0.064762 5.0533e-05
18:27500554 A G 0.035720 -1.4203e-05
18:27501492 A G 1.477570 4.2250e-05
18:27504200 C T 0.486340 -7.3426e-05
18:27506172 T C 0.036758 2.7997e-05
18:27511367 T C 0.115993 -1.1450e-05
18:27511441 T A 0.067671 -4.8658e-05
18:27532129 G A 0.064928 -2.8896e-05
18:27532983 C T 0.077707 3.1464e-05
18:27536778 G T 1.595686 -2.5722e-06
18:27544493 T C 0.108765 -4.2666e-05
18:27546224 T C 0.115675 -7.3446e-05
18:27552775 T C 0.029024 1.5001e-06
18:27555620 A G 0.071445 -6.9604e-05
18:27559357 G A 0.244314 1.0862e-04
18:27561244 A G 0.040283 3.3544e-05
18:27561824 C T 0.332245 -4.2791e-05
18:27562746 C T 1.370097 4.1763e-06
18:27579933 T C 0.042315 5.8063e-05
18:27593867 A G 1.571934 -3.3564e-07
18:27611033 C T 1.073906 1.7966e-05
18:27617162 T C 0.022233 -2.6312e-05
18:27620856 A C 0.153034 1.7828e-05
18:27620938 A G 0.025366 -5.4289e-05
18:27621586 T C 0.030539 -5.7091e-05
18:27626177 A G 0.206758 -2.6389e-05
18:27641238 A G 0.327509 -3.3832e-05
18:27659863 G A 0.020873 9.8124e-05
18:27662159 T C 0.408049 -4.0564e-05
18:27676152 C A 0.144287 1.1138e-04
18:27678324 A G 0.736257 4.2865e-05
18:27683467 G A 0.119229 -9.8694e-05
18:27711540 A G 0.327315 -4.0721e-05
18:27717139 G A 0.047810 -4.2131e-06
18:27717594 T G 1.097756 3.9917e-05
18:27739440 A G 0.127217 -2.3302e-06
18:27743903 T C 0.327201 -2.8067e-05
18:27753051 A C 0.483851 -9.2464e-06
18:27766472 C T 0.058735 -3.5488e-05
18:27785076 T C 0.027712 -8.6989e-06
18:27785844 C T 1.114945 3.6381e-05
18:27803590 T C 0.175040 9.0430e-06
18:27818591 A G 0.500829 4.1291e-05
18:27822439 T C 0.118957 -3.7478e-05
18:27822495 T C 0.032227 8.9602e-05
18:27832269 T G 0.077817 -1.3051e-05
18:27833640 A C 0.087830 -9.9246e-06
18:27849827 C A 1.177896 -2.0814e-05
18:27856134 T C 1.587114 5.0257e-06
18:27862639 C T 0.652601 -3.1527e-06
18:27863710 T C 0.084614 -4.0909e-05
18:27881952 T C 0.044886 3.3463e-05
18:27888857 A G 0.076171 -8.2833e-05
18:27896103 G A 0.023532 -5.9802e-05
18:27907683 C T 0.406891 2.3204e-05
18:27914855 C T 0.233665 3.7628e-05
18:27920540 C A 0.079836 5.2218e-05
18:27925097 A G 0.477551 -2.8108e-05
18:27929169 T C 0.040348 -7.1953e-05
18:27944249 C A 0.131174 -9.1856e-05
18:27947592 G A 0.992350 1.0600e-04
18:27957228 C A 0.062906 6.1326e-05
18:27976836 T C 0.110967 3.0023e-05
18:27983541 T C 0.097603 1.3484e-04
18:27983592 T C 1.406553 2.2476e-04
18:27996433 T C 0.044499 7.4190e-05
18:28005499 G T 0.054100 -2.5157e-05
18:28007258 T C 1.355715 1.2992e-05
18:28016947 G A 0.079060 1.7860e-05
18:28016960 G T 0.412863 -5.6813e-05
18:28021525 A G 1.926065 1.2919e-04
18:28023533 G C 0.737756 -1.0575e-05
18:28025705 T C 0.516824 1.5012e-07
18:28025804 T C 0.110781 -3.3527e-05
18:28035304 G A 0.615774 4.1226e-05
18:28046300 A G 0.037583 1.5562e-05
18:28049708 A C 0.466921 -2.9158e-05
18:28049891 G A 0.029799 1.7053e-05
18:28050547 G A 1.054275 -9.5536e-06
18:28061893 T C 1.611448 2.3542e-05
18:28066278 G A 0.106639 -4.6977e-05
18:28073260 A G 0.046291 -6.9399e-05
18:28074266 G A 0.031636 4.7226e-05
18:28075510 G A 0.085801 9.3967e-05
18:28079419 G A 0.032337 -1.4333e-05
18:28081397 A G 0.978662 -2.3217e-05
18:28086266 T C 0.029566 1.8676e-05
18:28087698 C T 0.970146 5.3050e-05
18:28091424 C T 1.876317 1.9156e-04
18:28092062 G A 0.883312 -1.1192e-05
18:28096968 T C 0.056431 -7.3532e-06
18:28097491 T C 1.660712 -6.4486e-05
18:28097657 G A 0.179185 8.4515e-07
18:28101661 T C 0.404372 -1.8138e-05
18:28108220 C T 0.096045 8.8627e-06
18:28109768 C T 0.792359 3.1651e-05
18:28121688 G A 1.765725 6.0120e-06
18:28141535 A G 0.204476 4.7246e-05
18:28141688 A G 0.448339 8.0866e-05
18:28147114 C T 1.073520 2.6914e-06
18:28147490 A T 0.036103 -4.2844e-06
18:28157631 A C 0.066405 -4.4982e-05
18:28158452 A C 0.431640 -2.5924e-05
18:28163696 A G 0.052903 6.8199e-05
18:28164005 T C 0.176734 3.8444e-07
18:28166673 A G 0.058833 -8.7306e-05
18:28170877 T C 0.124393 -7.8359e-05
18:28178280 G A 0.036735 2.2761e-05
18:28185549 T G 0.653909 1.2432e-04
18:28188391 C T 0.095811 -3.6136e-05
18:28205270 A G 0.402152 1.1366e-04
18:28206396 A G 0.026810 -9.8927e-05
18:28208468 A G 1.369000 2.0559e-05
18:28210794 G T 0.578575 1.1585e-04
18:28221356 C T 0.036745 3.3618e-05
18:28239950 T C 0.061838 9.5547e-05
18:28268836 C G 0.241572 -3.1580e-05
18:28268890 C T 0.287071 -4.4077e-05
18:28268960 G A 0.162408 -1.2968e-05
18:28274954 A G 0.105964 1.5044e-04
18:28287929 G A 0.739668 3.7546e-04
18:28290323 T C 0.181743 5.6743e-05
18:28290604 T G 1.301871 7.0316e-05
18:28303121 A G 1.105062 4.2741e-04
18:28307630 T C 0.064876 -4.2327e-06
18:28320150 C T 0.039309 7.0984e-05
18:28329997 G C 0.094977 -6.6164e-05
18:28333703 A G 1.143745 -1.1382e-04
18:28340197 A G 0.036008 -1.8466e-05
18:28341451 G A 0.049449 2.8244e-05
18:28348150 T C 0.034275 -3.9188e-05
18:28354534 T C 0.269083 -5.0276e-05
18:28365131 G A 0.377981 6.4497e-05
18:28368036 A G 0.766299 6.6163e-05
18:28372230 T C 0.101832 2.2961e-05
18:28378419 A C 0.180168 -7.7801e-06
18:28387393 A G 0.387747 3.6913e-06
18:28387915 C T 1.739145 -9.1068e-07
18:28391235 A G 0.056921 5.1073e-06
18:28391419 T C 0.109340 1.7358e-05
18:28399424 T G 0.147799 -4.5235e-05
18:28405022 C T 0.860066 -8.7646e-05
18:28439198 G A 0.356121 -6.3155e-06
18:28449519 T G 0.050037 -2.6277e-05
18:28457056 G C 0.068975 6.2477e-06
18:28459555 C A 0.055788 3.2405e-05
18:28477257 T C 0.062127 -9.0068e-05
18:28481625 C T 0.133764 -1.3732e-05
18:28481875 T C 0.155465 -1.9585e-05
18:28492161 C T 0.032633 -3.0743e-05
18:28525062 C T 0.506451 7.2992e-05
18:28537134 G C 0.405969 6.3775e-05
18:28545570 C T 0.573755 -2.2756e-05
18:28545898 A G 0.233811 -5.1215e-06
18:28547450 T C 0.099038 -9.0997e-05
18:28554857 A G 0.268102 1.3018e-04
18:28556852 C T 0.215466 2.4006e-05
18:28560707 G T 0.655304 1.7829e-06
18:28562333 C T 0.418449 -4.5380e-06
18:28566560 C T 0.277307 2.7922e-05
18:28570025 T G 0.811500 -2.2692e-05
18:28570611 A G 0.355361 -2.7362e-06
18:28572383 T C 0.052231 -2.7267e-05
18:28572631 A G 0.030393 -4.7777e-06
18:28572638 T C 0.102566 5.3124e-05
18:28574150 C T 0.034928 2.6111e-05
18:28576511 A G 0.033383 -7.3185e-06
18:28577315 A C 0.121946 -6.4220e-06
18:28577747 T G 0.581428 2.2207e-05
18:28585638 A G 0.152479 -2.4848e-05
18:28588865 G T 0.488723 -6.8627e-06
18:28592307 T C 0.028352 2.2940e-06
18:28593652 T C 0.160119 -2.3486e-06
18:28602184 G A 0.113050 1.9986e-05
18:28603189 C A 0.032983 -5.2199e-05
18:28605234 A G 0.102894 -1.4263e-06
18:28609220 T C 0.824298 -3.1532e-05
18:28610988 T C 0.634756 -4.3291e-06
18:28611061 T A 0.636388 1.1720e-06
18:28612229 T G 0.127451 4.2436e-05
18:28621125 A C 0.040088 2.7076e-06
18:28624397 A C 1.098288 1.7554e-05
18:28627638 T C 0.845171 -8.7838e-06
18:28628260 T C 0.022003 1.2134e-04
18:28632952 G C 0.217537 -7.2659e-05
18:28634346 C T 0.620426 1.4081e-05
18:28637196 T G 1.351538 4.7246e-05
18:28638717 A G 0.050228 8.3528e-05
18:28640458 T C 0.127844 2.4957e-05
18:28644751 A G 0.262432 2.4643e-05
18:28648975 T C 0.089443 2.4578e-05
18:28649042 C T 0.175868 2.9147e-05
18:28652480 A G 0.261504 -7.0017e-06
18:28657553 G A 0.183077 -2.9474e-06
18:28676823 C T 0.560116 2.6918e-05
18:28695061 A C 1.675639 1.0394e-04
18:28705370 C T 1.366189 9.6310e-05
18:28706285 T G 1.762073 1.9925e-04
18:28706700 G A 0.037187 -4.4814e-06
18:28710619 A C 0.086451 1.1891e-05
18:28713843 C A 0.132157 -5.2241e-05
18:28718564 A G 0.030484 1.9118e-05
18:28721534 C T 0.270692 7.3222e-05
18:28722133 C T 0.080521 -6.7130e-05
18:28729204 C T 0.371061 -9.0098e-05
18:28732501 T C 1.274120 1.8303e-05
18:28732726 C T 0.094523 2.8729e-05
18:28734749 G A 1.137292 2.4095e-05
18:28735908 T G 0.051559 -1.1463e-05
18:28736608 A G 0.117256 7.0729e-06
18:28737407 A G 0.137312 2.5550e-05
18:28741950 C A 0.132930 9.7039e-05
18:28744059 G A 0.047807 1.5853e-05
18:28748535 G T 0.134358 -6.4348e-06
18:28756259 A G 0.034924 8.8611e-05
18:28768448 A G 0.096422 1.4603e-05
18:28775381 C T 1.191483 2.0395e-05
18:28778377 A G 0.039270 -3.4114e-05
18:28786350 G C 1.449504 -3.6148e-05
18:28787524 G A 0.741284 2.3050e-05
18:28787634 T G 0.078044 -6.9464e-05
18:28787710 T C 0.964521 -4.9048e-05
18:28788726 A G 0.418413 -8.6457e-06
18:28789440 C T 1.196676 6.6395e-05
18:28789725 C T 0.345900 3.5796e-05
18:28795414 A G 0.140885 2.0907e-05
18:28813844 G A 0.042847 1.6221e-05
18:28813897 G A 0.038754 -2.7202e-05
18:28815345 T C 0.949681 -8.5630e-06
18:28815838 T C 1.283533 2.7100e-05
18:28816532 T C 0.082049 3.4481e-05
18:28818292 G T 0.136731 -6.0765e-06
18:28821360 T G 0.026995 -1.6288e-05
18:28836753 T G 0.052081 -1.1125e-04
18:28841755 T C 0.108204 -1.8644e-05
18:28845334 A G 0.039033 -3.5528e-05
18:28874346 T C 0.036060 5.0579e-05
18:28887090 A C 0.128918 1.4300e-05
18:28889794 C T 1.085000 -1.2588e-05
18:28892678 A C 0.085000 -1.6026e-07
18:28893881 T G 0.074331 7.0623e-05
18:28898294 G A 0.959126 -2.8960e-05
18:28907643 G A 0.979591 -2.4528e-05
18:28919779 C A 0.130057 9.2633e-05
18:28919794 A C 0.130015 1.1345e-04
18:28919884 C A 0.129564 1.1308e-04
18:28921346 A G 0.859894 -2.1624e-05
18:28925353 A G 0.090021 -3.0168e-05
18:28926628 T C 1.458946 2.2358e-05
18:28927184 A G 0.252552 -3.8867e-05
18:28927507 G A 1.121041 4.6664e-05
18:28934375 C T 0.026109 -7.1561e-05
18:28934681 T A 0.267953 -3.0701e-05
18:28935380 G A 0.043431 -5.9143e-05
18:28938609 T G 0.034765 4.3337e-05
18:28940916 T C 1.114455 3.4556e-05
18:28956904 T C 0.280959 7.1765e-06
18:28957923 A G 0.097444 -3.1418e-05
18:28959835 A G 0.080316 -6.4968e-05
18:28964860 C T 1.496655 6.5368e-05
18:28972363 C A 0.154563 9.7503e-05
18:28978174 A G 0.096749 1.9589e-05
18:28978691 T C 0.129983 -2.4225e-05
18:28979884 T C 0.028670 -2.8327e-05
18:28980414 C T 1.937990 1.2827e-04
18:28983448 G A 0.038913 -3.7690e-05
18:28986333 C A 1.783434 -1.5516e-05
18:28988155 A G 0.046116 9.4997e-05
18:28991505 C T 0.297457 3.5232e-05
18:28995493 G A 1.470806 2.8301e-05
18:29003935 C T 0.480832 -2.8589e-05
18:29005641 G A 0.070819 -4.8038e-06
18:29007176 A G 0.036343 4.5157e-05
18:29007536 C T 0.168295 -2.2261e-05
18:29008594 G T 0.036025 2.7383e-05
18:29008835 C T 0.050037 1.0810e-04
18:29015187 T C 0.358785 -1.5498e-05
18:29025531 C T 0.139642 -1.7715e-05
18:29033481 A G 0.394456 4.7617e-06
18:29038123 C A 0.597121 1.2155e-05
18:29041734 A G 0.225690 1.3408e-05
18:29046606 A G 0.023253 1.2764e-05
18:29046967 C T 0.596060 -2.4606e-05
18:29049138 T C 0.023087 6.5268e-06
18:29054294 T C 0.081274 -8.5770e-06
18:29055635 T C 0.064321 -2.2214e-05
18:29056465 G A 0.286113 1.7872e-05
18:29057915 C T 0.396913 -7.3679e-06
18:29070707 T C 0.216096 -9.0267e-05
18:29073373 T C 0.242308 -5.4837e-05
18:29076004 C T 0.989841 -8.3938e-05
18:29079166 A C 0.050098 1.1458e-04
18:29081075 T C 0.798965 -2.8678e-05
18:29088958 T C 0.023908 2.3563e-05
18:29103383 G A 0.101608 7.3981e-05
18:29104714 G A 0.170100 4.4860e-05
18:29106342 T C 0.206287 -5.3749e-05
18:29109036 G A 0.749129 -5.9657e-05
18:29111502 A C 0.096610 9.6040e-06
18:29120409 T C 0.536166 -2.7521e-05
18:29122618 A G 0.160149 -5.9245e-05
18:29126670 C T 0.750350 -7.3621e-05
18:29130484 C G 0.060550 -3.0126e-05
18:29136013 G A 0.837686 -7.5987e-06
18:29136463 C T 0.617816 9.8074e-06
18:29141592 C T 0.081994 2.6064e-05
18:29147226 G A 1.077025 -1.2095e-06
18:29151216 A G 0.066307 4.2819e-05
18:29158161 C G 0.082673 -4.6228e-05
18:29161456 T C 0.046168 -1.1450e-04
18:29165918 T C 0.210640 -9.4041e-05
18:29169825 G A 0.693059 1.5397e-05
18:29171184 A G 0.085642 -7.6950e-05
18:29172865 A G 0.163404 -1.3457e-04
18:29178899 T C 0.054480 1.4085e-05
18:29187279 C A 0.770918 -8.0972e-06
18:29203385 G T 0.189098 -4.2237e-05
18:29205591 C T 0.085250 -6.1907e-05
18:29206763 A G 0.101774 -2.5969e-05
18:29219289 T C 0.709508 2.9528e-06
18:29220918 G A 0.981632 -3.0887e-05
18:29227895 A G 0.090871 1.3879e-04
18:29231195 C T 0.106081 -3.2800e-05
18:29239188 A C 0.276123 -2.0515e-04
18:29248478 T C 1.309638 6.8492e-05
18:29258615 T C 0.071066 1.5822e-05
18:29259819 G C 1.859001 5.2900e-05
18:29259940 G A 0.099758 1.6948e-05
18:29260361 T C 0.056330 -7.7107e-05
18:29269233 T C 0.277765 -2.1135e-05
18:29273129 G A 0.280310 -1.1143e-05
18:29282028 A G 0.068034 -4.6100e-05
18:29283145 A G 1.525695 3.0070e-05
18:29283896 C T 0.053016 1.3704e-05
18:29286801 C T 1.405096 5.8111e-05
18:29286894 T G 0.078979 9.1050e-06
18:29296449 A G 0.202687 -3.5270e-05
18:29298375 G A 0.083503 -7.1870e-05
18:29301127 T G 1.188432 4.2064e-05
18:29304880 G A 1.071455 6.0790e-05
18:29310938 C G 0.095902 5.8746e-05
18:29310974 T C 1.026229 1.0444e-05
18:29311034 A G 1.058583 1.3048e-05
18:29312126 T G 0.777604 1.4830e-04
18:29318472 C T 0.338941 -5.6869e-05
18:29321310 T G 0.038199 -2.2024e-05
18:29326272 A G 0.038745 1.7699e-04
18:29331714 A G 1.730048 3.1835e-06
18:29334529 A C 1.269131 -1.5947e-05
18:29338998 T G 0.048420 5.5375e-06
18:29347892 G T 0.073851 -5.3037e-05
18:29353154 G T 0.556974 -1.6019e-05
18:29363000 A G 1.719353 -1.0256e-04
18:29368075 A G 0.402915 7.1395e-06
18:29371257 A C 1.168471 -1.9758e-05
18:29377134 A G 0.042477 -5.4341e-05
18:29378538 A G 0.886915 -2.1743e-05
18:29391523 A G 0.137974 -7.6527e-05
18:29395191 A G 0.142722 -5.6948e-05
18:29398246 T C 0.265337 2.1498e-05
18:29407057 A G 1.233016 -2.8322e-05
18:29420488 G A 0.036778 3.6405e-04
18:29422127 G A 0.036972 -8.6004e-05
18:29441243 T C 0.033003 -2.4187e-05
18:29446689 A G 0.035593 -3.0853e-05
18:29450527 A G 0.147308 -1.6766e-06
18:29472773 G A 0.039397 -1.5688e-05
18:29476950 G T 0.064707 -2.5875e-05
18:29504763 A C 0.044590 6.7538e-06
18:29524251 C T 0.157312 3.0995e-06
18:29527884 A G 0.163683 -2.8939e-05
18:29532525 C T 0.162638 -1.3223e-05
18:29535158 A G 1.050046 -4.6479e-06
18:29546666 C G 1.315458 -8.6426e-06
18:29549567 C T 1.904650 -3.6921e-05
18:29555226 T C 0.041442 1.7471e-05
18:29559762 A G 1.113621 2.0221e-05
18:29564078 G T 0.064977 3.6521e-05
18:29564891 A G 1.580370 -1.5178e-05
18:29565776 A G 1.572768 5.7535e-05
18:29570863 C T 0.030536 -4.4740e-05
18:29571515 C T 0.115163 1.7706e-05
18:29574039 C T 1.043925 2.5219e-05
18:29582502 G A 0.127026 -1.5629e-05
18:29586164 T C 0.043576 6.2956e-05
18:29586237 G C 1.450981 6.0856e-06
18:29591165 T C 0.099486 -6.0571e-05
18:29594340 T C 1.322702 4.6390e-05
18:29595400 A G 0.051198 8.5749e-05
18:29595943 G T 0.254149 5.2124e-05
18:29598847 T C 0.045103 3.0043e-06
18:29599583 T C 0.133689 -3.3298e-05
18:29602559 C G 0.087505 2.0685e-05
18:29613235 C G 0.778250 1.4412e-06
18:29617255 G T 1.420192 5.3060e-05
18:29625685 A G 0.261906 9.7443e-06
18:29628863 G A 0.780720 -2.6473e-06
18:29636233 C A 0.269011 2.1626e-05
18:29647729 A G 0.033227 -5.1561e-05
18:29654157 G A 0.110450 1.3522e-05
18:29661546 C T 0.081335 1.4049e-05
18:29666127 C T 1.264685 3.2580e-05
18:29670548 G C 0.034324 -3.6652e-05
18:29679059 C T 1.259050 1.5411e-05
18:29679922 G A 1.451659 -1.4615e-06
18:29681775 G T 0.062182 -2.3352e-05
18:29688986 G T 0.131635 1.5059e-06
18:29700550 C T 0.064292 -3.3256e-05
18:29724334 C T 0.053607 6.1663e-05
18:29734467 A G 0.831730 1.1829e-05
18:29736722 C T 0.040186 1.3225e-05
18:29740078 G A 0.042114 -9.8246e-05
18:29744115 C T 0.023649 4.9546e-05
18:29748463 T C 0.370558 3.1705e-05
18:29750658 A C 0.048277 -5.0447e-05
18:29755517 T C 0.712322 5.7046e-05
18:29756025 T C 0.022561 -9.0238e-06
18:29772976 C A 0.522566 -2.8997e-05
18:29782953 G A 0.036628 7.3026e-05
18:29789095 G T 0.100751 6.2131e-05
18:29789561 G A 0.604206 -4.1929e-05
18:29789895 A G 0.132654 -7.7528e-05
18:29793346 T C 0.031925 -1.3388e-05
18:29794353 C T 0.127373 -3.2103e-06
18:29797921 T C 0.775855 -1.0694e-04
18:29798930 T C 0.050543 -5.2553e-05
18:29818150 A G 0.752025 -4.9400e-05
18:29818346 A G 0.025745 -7.5214e-06
18:29822214 T C 0.151323 1.2032e-04
18:29832147 C T 0.135825 -1.9407e-04
18:29844366 C A 0.156238 3.4435e-05
18:29844710 C T 0.402064 -4.8929e-05
18:29845743 A C 0.031682 1.0406e-04
18:29848028 C T 0.109158 -1.7939e-04
18:29852166 A G 0.066862 -1.1897e-05
18:29862459 G A 0.575790 -3.3459e-05
18:29867091 A G 0.043753 -3.4172e-05
18:29870659 C T 0.038313 -6.2151e-05
18:29873278 C T 0.400542 3.0203e-05
18:29891462 A G 0.028037 -1.9292e-04
18:29896102 C G 0.029958 -3.3865e-05
18:29898479 C T 0.402674 -8.2484e-05
18:29900007 A G 0.147643 4.0700e-05
18:29902566 A G 0.123368 -8.7797e-05
18:29908792 T C 0.066441 3.0527e-05
18:29909788 A G 0.212191 -7.6586e-05
18:29912814 C T 0.056350 -1.5317e-05
18:29917348 C T 0.801584 1.7956e-05
18:29964927 A G 0.058157 3.3754e-05
18:29970576 T C 0.193444 1.8377e-05
18:29973731 C T 0.283270 -3.1791e-05
18:29992274 C T 0.020581 -1.6799e-05
18:30000512 A C 0.151557 -7.6565e-05
18:30011272 A G 0.288632 -3.7646e-05
18:30030605 C T 0.298252 -3.8740e-05
18:30032015 A G 0.092725 1.2291e-05
18:30035152 C T 0.346925 -7.9764e-05
18:30036758 T C 0.566974 2.8710e-05
18:30038679 A G 0.650981 -5.4559e-06
18:30042330 A G 0.300781 -1.2246e-04
18:30044928 C T 0.085792 -3.7875e-05
18:30053006 T C 0.035421 1.5248e-04
18:30054211 T C 0.207008 5.9177e-05
18:30055741 A G 0.365348 -2.1054e-05
18:30063692 A G 0.081735 -1.1651e-04
18:30067957 G A 1.488995 -5.5909e-05
18:30068363 C T 0.702728 -8.5345e-05
18:30073957 A G 0.076645 -3.2184e-05
18:30074538 G C 0.294000 -6.2549e-05
18:30083941 G A 0.211694 -1.3544e-05
18:30084085 G T 0.332819 -1.2276e-05
18:30085577 A G 0.311495 -3.9468e-06
18:30088189 T C 0.051679 7.5367e-06
18:30089439 G T 0.105315 3.3214e-05
18:30092097 T C 1.121956 -2.3287e-05
18:30094826 C T 0.217930 1.1382e-05
18:30099132 A G 1.042419 -3.4637e-05
18:30108969 C A 0.058845 -2.4735e-05
18:30115418 T G 1.216794 2.8048e-05
18:30117614 T A 0.071442 -3.7044e-06
18:30119264 A G 0.038663 -6.0527e-06
18:30120708 T C 0.024457 -3.2276e-05
18:30122509 C T 0.027741 4.9768e-05
18:30123568 A G 1.651757 1.2171e-05
18:30130800 C A 1.229312 -2.8655e-05
18:30132707 C T 0.404982 2.6612e-05
18:30140024 A G 0.879709 1.0806e-05
18:30157838 C A 0.038365 -5.1776e-05
18:30158597 T C 0.032003 3.5844e-05
18:30162829 G A 0.112988 1.9311e-05
18:30163893 T G 0.046077 2.5238e-05
18:30167616 C A 0.627089 -2.9467e-05
18:30167800 C T 0.045204 -5.1296e-05
18:30194397 T C 0.023652 -2.5808e-04
18:30196626 T G 0.033383 -4.9325e-05
18:30198572 T C 0.243552 -1.4264e-05
18:30201045 C T 0.595401 -2.9390e-05
18:30201863 C T 0.055947 -2.1786e-05
18:30214925 A G 0.031438 -4.8637e-05
18:30227011 A G 0.078859 1.3370e-04
18:30250027 T C 0.067307 3.0146e-05
18:30252079 T C 0.101586 1.3011e-05
18:30252515 G A 0.453341 -2.8520e-05
18:30254122 G A 0.055551 -1.3652e-05
18:30254819 T G 0.046106 -4.7671e-05
18:30262673 C T 0.173911 -8.2244e-06
18:30263492 T C 0.114195 -2.7032e-04
18:30265178 T G 0.388361 -4.9024e-05
18:30268383 C T 0.537769 2.9959e-05
18:30280838 A G 0.048787 -1.0706e-05
18:30282122 T C 0.049520 3.5182e-05
18:30282977 G A 0.064762 8.3423e-05
18:30286348 T C 0.038670 6.8220e-05
18:30300644 G A 0.102748 -1.5995e-04
18:30300797 A C 0.569659 3.5622e-06
18:30302243 A G 0.065704 -4.0048e-05
18:30330725 T C 0.565929 1.6596e-04
18:30331097 G T 0.048917 2.5321e-05
18:30331179 C T 0.664298 3.0822e-06
18:30334761 T C 0.091332 2.7497e-05
18:30337361 C T 0.059491 -4.8483e-05
18:30339245 T G 0.051964 -5.5211e-05
18:30339291 A G 0.734942 8.7969e-06
18:30340360 C T 0.570769 -2.8679e-04
18:30341925 G A 1.010042 -2.5656e-05
18:30346118 G A 0.111657 -4.0999e-05
18:30348801 C T 0.030744 5.9868e-05
18:30349691 T C 0.713218 -1.0032e-04
18:30350165 A G 0.099937 1.0847e-05
18:30354197 G C 0.681280 -1.0450e-04
18:30359622 T G 0.931248 2.8692e-05
18:30365057 T C 0.285977 6.3288e-05
18:30388579 G A 1.716746 -4.1892e-05
18:30389687 A G 0.042045 1.0096e-04
18:30390573 A G 0.033934 6.4583e-05
18:30395747 C T 1.605417 -3.6935e-05
18:30407590 A G 1.977270 1.1244e-04
18:30411521 C G 0.061663 -2.5546e-05
18:30416608 A G 0.058583 -2.0423e-05
18:30416953 G T 0.240092 1.1300e-05
18:30425769 A G 1.978085 1.0302e-04
18:30426021 A G 0.086567 6.3877e-05
18:30428294 C T 0.051059 -2.9302e-05
18:30432572 G T 0.141541 4.6001e-05
18:30433152 G A 1.977955 1.3048e-04
18:30450243 G A 0.048618 1.0479e-04
18:30457913 G A 0.039942 -3.7201e-05
18:30458866 C A 0.055201 3.7453e-05
18:30462416 C T 0.100414 9.3554e-05
18:30468840 C G 0.061572 1.6825e-05
18:30484763 A G 0.031195 -1.0645e-05
18:30488635 G A 0.059478 2.7658e-05
18:30492109 T C 0.290122 1.3903e-05
18:30492184 A G 0.050669 -2.6044e-05
18:30499337 A G 0.041974 -2.7868e-05
18:30515564 C T 0.058897 8.3040e-05
18:30516139 C T 0.047748 -8.0559e-06
18:30523288 C T 0.153174 -4.8379e-06
18:30529316 C T 0.137490 5.8754e-05
18:30540347 C T 1.978224 9.2486e-05
18:30544468 C T 0.038767 -2.5806e-05
18:30556985 C T 0.404820 -4.1372e-05
18:30587482 A G 0.131881 -1.9256e-05
18:30601099 A G 0.021539 7.6493e-09
18:30617363 T C 0.438352 -1.2809e-05
18:30640189 G A 0.432675 1.0739e-04
18:30650446 T G 0.021769 -5.5330e-05
18:30650790 T G 0.044386 -1.2634e-05
18:30663241 C T 0.066947 3.4513e-05
18:30684266 G A 0.137347 -3.2387e-05
18:30700367 G T 0.064863 5.2455e-05
18:30702854 C T 0.040056 1.1820e-04
18:30704971 G T 0.063464 4.3406e-05
18:30707796 T C 0.059848 -2.2719e-05
18:30734980 A T 0.036326 -1.5335e-05
18:30741491 T C 0.189036 -1.7764e-05
18:30741527 C A 1.810020 1.9324e-05
18:30750252 T C 0.143569 2.9813e-05
18:30755662 A G 1.443412 -2.3132e-06
18:30776784 A C 0.061705 8.8146e-06
18:30778086 A G 0.187556 -1.4248e-05
18:30780701 T C 0.127130 -1.1929e-05
18:30784658 G C 0.049900 1.2483e-06
18:30791889 G C 0.028631 1.6859e-05
18:30794875 T G 0.070069 -6.1321e-06
18:30801687 G A 0.045395 -7.0957e-05
18:30804758 C A 0.188513 -1.2315e-05
18:30808855 T C 0.042461 1.1266e-05
18:30817009 T C 0.049702 -1.4150e-05
18:30818931 A G 0.182986 -4.2984e-05
18:30826793 A G 0.033740 -1.0855e-04
18:30832603 T C 0.281676 1.9429e-05
18:30839499 C G 0.073059 2.8967e-05
18:30847180 T C 0.078486 -3.7005e-07
18:30849437 T G 0.027894 -3.6324e-05
18:30881871 G T 1.870050 5.2110e-06
18:30884427 A G 0.027793 -2.4359e-05
18:30894262 T C 0.439452 -3.6731e-05
18:30927775 T C 0.626985 -4.4619e-05
18:30938309 T C 0.032094 1.5541e-05
18:30954947 A G 0.057771 2.9052e-06
18:30968224 A G 0.038602 -4.9987e-05
18:30969567 T G 0.044055 -2.0007e-04
18:30971205 C T 0.301936 -8.4757e-05
18:30982868 C T 0.330177 -1.7311e-04
18:30996497 C T 0.029738 -3.6282e-05
18:31011926 T G 0.531187 -3.8045e-05
18:31014496 T C 0.132670 -3.1940e-05
18:31016235 T C 0.074182 2.8155e-04
18:31024240 A G 1.589932 2.2225e-04
18:31024516 T C 0.036060 -4.5462e-05
18:31036957 T G 0.747046 -2.1641e-07
18:31044701 C A 0.688986 1.1918e-05
18:31048725 G A 0.044658 1.6412e-05
18:31055968 T C 1.162479 1.5406e-06
18:31056676 C T 0.520077 4.1144e-07
18:31057960 A G 0.035866 -4.3633e-05
18:31058711 T C 0.067200 -1.2868e-05
18:31060767 C G 1.281770 -4.2024e-06
18:31062694 T C 0.026378 5.9812e-05
18:31068626 C T 0.056314 -1.2707e-04
18:31075147 G C 0.024061 -5.7841e-06
18:31079945 T C 1.273964 1.4567e-05
18:31081583 C T 0.144952 3.9458e-05
18:31084754 T C 1.140814 -3.8808e-05
18:31093423 C T 1.149318 -1.0817e-05
18:31100215 T C 0.115487 1.4368e-04
18:31119923 A G 0.052429 -5.5648e-05
18:31147930 G A 0.158704 1.7540e-03
18:31158955 T C 0.138646 5.1671e-05
18:31160328 G A 0.060822 1.0147e-04
18:31163640 G A 0.036086 -1.8683e-05
18:31165729 A G 0.022925 -2.4282e-05
18:31168823 T C 0.034499 -1.5496e-05
18:31174372 G C 0.250747 3.7226e-05
18:31199773 T C 0.156192 2.4051e-04
18:31206349 G A 1.107051 -1.4414e-05
18:31217724 A C 0.029231 -1.1979e-04
18:31232961 A G 0.149580 -3.3324e-05
18:31239183 G A 1.102189 2.2694e-04
18:31251276 A G 0.901306 6.1337e-05
18:31259796 T C 0.076694 -6.7757e-05
18:31270679 G A 0.130911 2.8262e-05
18:31284452 T C 1.607731 4.4898e-05
18:31288164 G A 0.022201 -6.5198e-05
18:31293981 A G 0.843389 1.4320e-04
18:31294675 C T 0.164527 2.5857e-04
18:31294934 G T 0.029153 1.0636e-04
18:31298558 T C 0.124270 2.4122e-04
18:31300355 G A 0.027790 1.5950e-05
18:31306745 T C 0.042441 -1.4057e-05
18:31313346 C T 0.685714 -2.0675e-05
18:31320229 G A 1.008871 6.2832e-04
18:31323848 G A 0.035638 6.2693e-05
18:31324766 A G 0.064883 9.4189e-05
18:31324934 G A 1.002548 1.4705e-04
18:31326012 G T 0.023399 -9.4742e-05
18:31327634 T C 0.072650 1.4585e-04
18:31337593 T G 0.021542 1.9021e-05
18:31338257 G A 0.128714 5.1361e-05
18:31339048 C T 0.036343 4.3240e-05
18:31341269 C T 0.027342 -1.0895e-04
18:31359414 C T 0.998244 1.5480e-04
18:31362076 G T 0.222899 7.3541e-05
18:31365336 G A 1.019225 1.3378e-04
18:31375977 G A 0.190500 1.7182e-05
18:31387714 G T 0.774969 7.7531e-05
18:31396982 G A 0.452584 3.0488e-05
18:31402046 C T 0.093267 2.8500e-05
18:31406150 T C 0.177192 2.0631e-05
18:31407526 A C 1.485269 7.5302e-06
18:31410370 A C 0.145192 1.2683e-05
18:31413448 G T 0.808355 8.7894e-05
18:31420010 C T 0.501452 -1.0557e-04
18:31424146 G A 0.069180 4.2356e-05
18:31430128 A C 0.437492 3.4555e-06
18:31436525 C T 1.655489 -3.3356e-06
18:31437797 T A 0.108921 8.5864e-06
18:31449600 T C 0.703763 2.5931e-05
18:31454044 T C 0.381506 -8.3428e-06
18:31465573 G A 0.044600 1.1944e-05
18:31480742 T C 0.036563 2.3359e-05
18:31481231 T C 0.151901 -4.6792e-05
18:31488346 A G 1.938831 -4.5953e-06
18:31500297 A G 0.032970 2.7877e-05
18:31517144 C A 1.632292 -8.5490e-05
18:31528267 G A 0.109635 1.4653e-05
18:31531909 T C 0.035866 4.0784e-05
18:31532948 C A 0.090225 1.3852e-05
18:31544554 T G 0.160658 6.2672e-05
18:31557196 G A 0.841153 -4.8412e-07
18:31576007 G A 0.076476 1.0489e-05
18:31592138 A G 0.275824 -9.6151e-06
18:31593409 G A 0.330161 7.2039e-05
18:31599074 T C 0.079362 -1.3039e-05
18:31599660 T G 0.037524 -5.1458e-05
18:31619808 C A 0.988578 -3.4156e-05
18:31632648 G T 0.092851 -8.8709e-05
18:31642129 T C 0.021234 3.7889e-05
18:31645379 A G 0.861757 -4.5730e-05
18:31654619 A G 0.030325 1.8142e-04
18:31667339 C T 0.076885 2.0026e-05
18:31674764 C T 1.698038 2.7915e-06
18:31679549 T G 0.980227 7.7325e-06
18:31682351 G A 0.080472 7.5542e-05
18:31702858 A G 0.079339 4.8750e-05
18:31710466 G T 0.084886 -2.2070e-06
18:31729228 G T 0.038092 -1.1026e-04
18:31737883 T G 0.028839 8.7120e-05
18:31745372 A G 0.480313 1.5417e-04
18:31748225 G A 0.071764 2.4541e-06
18:31777336 G A 1.080939 1.1181e-04
18:31783422 T G 0.052721 1.7230e-06
18:31791531 C T 0.038063 4.9626e-05
18:31792720 T C 1.205394 -9.3683e-06
18:31804636 C T 0.061458 6.5091e-06
18:31817590 G A 0.290933 8.7067e-05
18:31835655 G A 0.569357 8.6289e-05
18:31864609 A G 0.158451 2.7169e-05
18:31872424 A C 0.098090 3.6177e-05
18:31881864 T G 0.140262 3.7405e-05
18:31883295 T C 0.048715 -5.5429e-05
18:31893078 G A 1.502014 -2.5812e-05
18:31898334 A G 0.026028 7.8535e-05
18:31902578 G A 0.107107 -3.8611e-06
18:31903382 C T 0.156776 8.0321e-05
18:31904719 C A 0.022707 1.1552e-05
18:31907578 G T 0.034041 -3.6675e-05
18:31917849 C T 1.953105 1.2503e-05
18:31937636 T C 0.144598 -4.7802e-05
18:31945324 G A 0.062575 -1.4015e-05
18:31958014 A G 0.643925 -4.7368e-05
18:31959768 A G 0.026878 9.9607e-06
18:31960153 C T 0.255840 -1.1396e-05
18:31963048 C T 0.027144 5.1072e-05
18:31964729 T C 0.048339 -1.2344e-05
18:31972117 C T 0.124371 5.4232e-05
18:31976590 T C 0.671277 7.4743e-05
18:31984760 C A 0.045398 2.2065e-05
18:31999115 G C 0.077943 -9.6515e-06
18:32001497 G A 0.204002 -2.8367e-05
18:32017415 A G 0.127584 2.0351e-05
18:32018949 T A 0.024119 -7.2421e-05
18:32024389 A G 0.043642 -4.5932e-07
18:32027575 T C 0.050832 -2.1670e-05
18:32044841 C G 0.149707 -3.8802e-05
18:32046795 G A 0.310067 -2.7012e-05
18:32048780 T C 0.530986 -5.0431e-05
18:32054758 G A 0.042789 -1.1000e-05
18:32061963 T C 0.047524 -3.0075e-05
18:32065566 C A 0.023713 3.8548e-05
18:32068990 A G 1.485714 -5.7880e-06
18:32070902 C T 0.667560 1.8619e-04
18:32074738 G A 0.050082 3.9524e-05
18:32074849 C T 0.051981 1.6874e-05
18:32076237 A G 1.396949 2.9606e-05
18:32082638 G T 0.032165 6.4538e-05
18:32084681 A C 0.057956 -5.2458e-05
18:32089842 T C 0.082608 3.0084e-05
18:32100129 G A 0.022159 2.4144e-05
18:32100679 A G 0.291374 -4.1857e-05
18:32105492 T A 0.086899 1.7477e-06
18:32107414 T C 1.276759 -6.3522e-06
18:32108866 C A 0.047102 -1.2777e-05
18:32125187 A C 0.086714 -1.7709e-04
18:32146858 C A 0.058154 4.3937e-05
18:32153981 G A 0.171372 1.6761e-05
18:32155734 A G 0.046220 -1.3768e-05
18:32163898 G A 0.145919 4.5963e-05
18:32166795 A G 0.023142 -2.8228e-06
18:32175726 T C 0.100910 2.1548e-05
18:32191376 A G 0.144718 -4.4933e-05
18:32214484 A G 0.047080 -7.5416e-06
18:32217095 G C 0.032672 4.6821e-05
18:32222991 T C 0.209938 3.7612e-07
18:32229940 C T 0.213064 -6.0218e-05
18:32233356 G A 0.062734 1.1130e-04
18:32239849 A C 0.281475 7.0407e-05
18:32251839 A T 0.058235 -5.5614e-05
18:32252591 G A 0.244782 1.4789e-05
18:32256998 G A 0.029825 6.7349e-08
18:32277292 G A 0.236667 2.0819e-05
18:32287900 C T 0.201561 2.4460e-05
18:32293237 A G 0.167773 1.8344e-05
18:32300549 A G 0.031867 9.2762e-05
18:32309389 A G 0.169912 6.5987e-05
18:32315966 G T 0.023655 -1.3507e-05
18:32348722 A G 0.301800 -5.3522e-06
18:32358024 A G 0.388874 -7.0357e-06
18:32367082 G A 0.074909 -6.9236e-06
18:32373313 G C 1.094253 -4.5741e-05
18:32374343 G A 0.196787 -4.1380e-05
18:32374474 C T 0.023821 4.0011e-05
18:32390770 T C 0.119460 3.1893e-06
18:32398768 A C 0.433717 -2.6451e-05
18:32405595 T C 0.220338 1.1237e-05
18:32422326 C T 0.532187 -9.1491e-06
18:32428569 A G 0.032772 7.1803e-05
18:32436757 A G 0.226586 4.9923e-05
18:32439908 G A 0.073396 8.3691e-06
18:32449707 T C 0.036038 3.1099e-05
18:32459697 A G 0.020153 -5.7459e-05
18:32459704 G A 0.455519 4.2826e-05
18:32462683 C T 0.405164 -6.0973e-05
18:32470291 A G 0.413957 1.9348e-05
18:32482762 A G 0.067645 2.6853e-05
18:32497643 G A 0.033136 -1.0743e-04
18:32504889 C T 0.335156 2.4903e-05
18:32517533 G A 0.394365 7.7157e-05
18:32532684 A G 0.071186 1.0310e-04
18:32547357 T G 0.762589 -1.4575e-04
18:32550479 G T 0.355751 -7.1200e-07
18:32556550 T C 0.026125 -2.6988e-06
18:32558144 G T 1.788435 -1.2930e-05
18:32560382 C T 0.061397 -1.1350e-05
18:32567351 G A 0.490878 3.6472e-05
18:32583028 A G 0.028267 -1.0439e-04
18:32588521 G A 0.024479 -6.1950e-05
18:32589314 A C 1.301829 -3.8831e-05
18:32591897 G T 0.090271 5.4067e-05
18:32595852 A G 0.108457 -1.4699e-05
18:32599800 T C 1.455762 -3.4588e-05
18:32603927 T C 1.261221 -5.9590e-05
18:32604044 G A 0.032824 -1.1309e-04
18:32605891 C T 0.033188 -9.4317e-05
18:32609718 C T 1.328756 2.3761e-06
18:32610015 G A 0.401181 1.9724e-04
18:32615814 C T 0.049936 -6.6834e-05
18:32617317 A C 0.059576 -6.0022e-05
18:32617608 G A 0.926065 1.8068e-05
18:32617712 C T 0.108713 2.6834e-06
18:32620194 T C 0.098285 8.7647e-05
18:32623933 A G 0.024350 3.5710e-05
18:32624667 G A 1.356997 1.1735e-04
18:32624926 C T 0.086415 1.8899e-04
18:32627014 A G 1.271075 2.6889e-05
18:32631716 T C 1.234184 1.0251e-04
18:32643044 A G 0.035502 -3.3865e-05
18:32648672 G A 0.040880 -7.6617e-05
18:32651796 G C 0.340340 1.5962e-04
18:32656988 T C 0.151771 2.1829e-05
18:32657542 C T 0.144322 -1.2524e-05
18:32657616 G A 0.030302 1.2622e-05
18:32659218 G A 0.237008 1.8118e-05
18:32667249 G T 0.025619 -1.4547e-05
18:32669638 A C 0.051572 -4.1346e-05
18:32676410 G A 0.026070 -5.5089e-06
18:32682369 T C 1.965955 9.9099e-05
18:32718411 C T 0.050913 -9.3817e-05
18:32719582 T C 0.187637 4.0471e-05
18:32741056 T C 0.068015 1.6072e-04
18:32748991 A G 0.085405 -2.7379e-05
18:32752516 A G 0.124173 3.9597e-05
18:32759085 C T 0.365692 1.3399e-06
18:32759611 T C 1.894192 8.0180e-05
18:32765146 T C 0.880326 -5.6269e-06
18:32772183 T C 0.089453 -1.7952e-05
18:32772723 A G 0.028712 -3.1535e-05
18:32773895 C G 0.057122 1.9657e-05
18:32778939 G A 1.794820 -2.5333e-05
18:32781696 A G 0.055048 4.6949e-05
18:32782104 A G 0.089567 -1.0423e-05
18:32785444 A G 0.058758 -1.0339e-05
18:32795081 C G 0.145527 7.6990e-06
18:32814545 C G 0.148087 -2.1005e-05
18:32818742 G A 0.035872 5.7038e-07
18:32819332 G T 0.029140 9.7416e-06
18:32830887 T C 0.718194 -1.6396e-05
18:32833766 C A 0.040468 -3.0796e-05
18:32834095 C T 0.035148 9.7086e-06
18:32834186 G T 0.050251 -5.5248e-05
18:32841999 A G 0.976884 -8.9515e-06
18:32844749 G T 1.854146 -1.6474e-04
18:32849093 T C 0.107629 -3.3039e-06
18:32871136 G C 0.033058 3.8114e-05
18:32875806 A G 1.871277 -1.5159e-04
18:32877962 T C 0.039981 -8.8928e-06
18:32887540 T C 0.117840 1.8757e-05
18:32887914 G A 1.127097 -4.1617e-06
18:32893891 T G 0.020208 5.7433e-06
18:32903222 T G 0.744365 -2.6787e-05
18:32915176 T C 0.155783 -1.3362e-04
18:32916219 G A 0.758282 -1.2335e-05
18:32925904 C T 1.836807 -1.4083e-04
18:32936110 A G 0.024609 -1.7336e-05
18:32949719 C A 0.044886 2.8298e-05
18:32957283 T C 1.032552 -2.4056e-05
18:32967642 T C 0.021347 -4.9221e-05
18:32968289 T C 0.715188 -2.1098e-05
18:32971653 A G 0.054207 1.4283e-04
18:32978066 A C 0.316094 2.3609e-06
18:32978871 C A 1.528808 -4.0340e-05
18:32986600 A C 1.434457 -2.7366e-05
18:32994754 C T 0.516954 4.9134e-06
18:32998593 C T 0.209802 -1.2335e-05
18:32998668 C A 0.668846 1.6667e-05
18:33001986 G T 0.066898 -1.0558e-05
18:33010942 T C 0.707295 2.3301e-06
18:33012109 A G 0.052335 -6.1028e-05
18:33012861 C T 0.364748 8.7049e-06
18:33020686 G A 0.281004 -8.4268e-06
18:33025521 T C 0.060981 -3.6655e-04
18:33036944 A G 0.487197 -7.8602e-05
18:33040095 T C 0.688680 -5.0101e-05
18:33042437 C G 0.708837 -2.8072e-05
18:33048129 G A 0.032071 -3.4966e-05
18:33048401 G A 0.165202 6.3152e-06
18:33049346 C T 0.223603 -4.9245e-06
18:33053097 A C 0.073513 2.2365e-04
18:33059065 C A 0.188504 1.3462e-05
18:33060243 G A 1.696769 2.1568e-05
18:33064477 C T 0.058141 -3.5889e-05
18:33066819 C G 0.196933 9.8070e-06
18:33077092 G A 1.497872 -9.6828e-06
18:33085207 T G 0.209494 -5.7914e-05
18:33093123 A C 0.043688 2.9725e-05
18:33096020 A C 0.436167 -6.9028e-05
18:33096945 T C 0.047200 -2.0001e-04
18:33102339 C T 0.363975 -2.0524e-05
18:33102896 C G 0.034496 -1.5282e-04
18:33104044 A G 1.944452 -1.0233e-05
18:33104984 C A 0.287525 2.2728e-05
18:33108796 A G 0.347750 1.7682e-05
18:33111430 G A 1.680495 3.3227e-04
18:33119325 G A 0.485915 -5.0451e-07
18:33120965 T C 0.039014 -3.8903e-05
18:33125529 T C 1.972028 5.3845e-05
18:33127164 T C 0.209854 9.9758e-05
18:33139437 G A 0.219283 -4.0459e-05
18:33147746 A G 0.090427 1.2367e-04
18:33151785 C T 0.034791 3.9029e-05
18:33162270 G A 1.205904 -1.6282e-05
18:33190552 C G 0.195294 -1.3041e-04
18:33213920 G A 0.058349 8.7438e-06
18:33215015 A G 0.036294 -2.6920e-05
18:33232590 G T 0.860475 1.2243e-06
18:33258201 T C 0.061367 -4.0143e-05
18:33259572 T C 0.029147 1.1747e-05
18:33267881 C T 0.072656 -3.7106e-07
18:33272609 C T 0.128986 2.0929e-08
18:33273257 G A 0.194940 -1.2024e-04
18:33276732 G A 0.033207 -1.4455e-06
18:33278169 T C 0.042844 -4.4727e-05
18:33296148 T C 0.072637 7.2427e-06
18:33297188 A G 0.338918 -3.0584e-05
18:33301110 A G 0.049326 -8.7998e-07
18:33313966 A C 0.836518 -4.3085e-05
18:33314352 A G 1.152047 -4.8402e-05
18:33319085 G A 0.252429 3.0470e-05
18:33320682 T G 0.131859 1.3645e-05
18:33327207 C T 0.039066 1.8618e-05
18:33328057 A G 0.064237 -5.0219e-05
18:33333126 A G 0.830192 1.5971e-04
18:33333724 C T 0.092176 -4.6914e-05
18:33351824 C T 0.555660 6.6165e-05
18:33357228 T C 0.036115 -1.2244e-04
18:33361604 A G 0.020140 -9.5137e-07
18:33363246 G A 0.275957 5.2045e-05
18:33371773 T G 0.095052 5.1650e-05
18:33387503 C T 0.136533 -2.5222e-05
18:33388830 A G 0.112511 2.8015e-05
18:33397307 G A 0.292786 8.4589e-06
18:33401930 T C 0.043993 -2.1975e-05
18:33404989 A G 0.033908 -9.3464e-05
18:33411351 C T 0.085172 4.1958e-05
18:33414771 C T 0.029592 2.4702e-05
18:33416728 A G 1.283503 -4.0115e-05
18:33417522 C T 0.639592 -1.9241e-04
18:33431914 T G 0.124676 -1.2423e-04
18:33432809 T C 0.032730 -9.9186e-06
18:33442698 C T 0.031821 3.7913e-05
18:33457909 C T 0.157795 -2.2449e-05
18:33470551 A G 0.082890 -3.7893e-05
18:33488740 T C 0.033814 5.2836e-05
18:33497270 A G 0.265824 7.3355e-06
18:33501321 T C 0.153978 -1.9347e-05
18:33501362 C T 0.090586 -5.4753e-05
18:33515719 T C 0.041961 -9.0722e-06
18:33521379 A G 0.046538 -5.9779e-06
18:33557466 G A 0.420458 -7.4553e-06
18:33573793 C T 0.060176 5.0950e-05
18:33577098 C A 0.032032 -1.5727e-05
18:33578439 A T 0.335929 4.0575e-05
18:33587232 G C 0.065081 4.5985e-05
18:33590953 C T 0.076726 -1.5858e-05
18:33591851 A G 0.084792 -4.1206e-05
18:33609108 G A 0.028744 -1.4011e-05
18:33612374 C T 0.050407 6.2333e-05
18:33612829 C T 0.291452 2.3970e-05
18:33616770 C T 0.126123 2.2372e-05
18:33622978 T C 0.030413 -1.6884e-06
18:33623067 C T 0.034256 -1.0582e-05
18:33640579 A G 0.081582 3.5722e-05
18:33646896 C A 0.057109 -5.2871e-05
18:33653589 G A 0.537208 3.8936e-05
18:33653712 A G 0.117925 -7.4264e-06
18:33664724 C T 1.823983 1.6354e-05
18:33665455 T C 0.563307 -2.3423e-05
18:33671697 T C 1.270793 2.3393e-05
18:33673372 C T 0.118908 -1.1285e-07
18:33675254 C T 0.933066 1.7226e-05
18:33681817 T G 0.051085 -4.6650e-05
18:33694542 C T 0.664597 -8.9583e-07
18:33706016 C T 0.027910 -3.0256e-05
18:33709217 A G 0.688788 3.2737e-05
18:33710132 A G 0.033973 -1.6704e-05
18:33710328 T C 0.160327 6.3482e-05
18:33712563 T C 0.060897 -1.4342e-05
18:33714241 G A 0.113199 5.2050e-06
18:33715563 C G 0.054155 -7.0591e-05
18:33725931 A G 0.722816 1.2837e-05
18:33733938 C T 0.424613 -2.6601e-06
18:33741527 A G 0.023759 -3.2652e-05
18:33750222 G A 0.069573 -7.5737e-05
18:33759017 A G 0.716075 3.2423e-05
18:33766007 C G 0.953096 5.3488e-05
18:33767568 A C 0.184336 -8.0491e-05
18:33774018 G A 0.021730 -4.1860e-05
18:33774551 A G 0.246736 2.9825e-05
18:33779705 A G 0.085922 -1.7445e-05
18:33779855 T C 1.913504 1.9492e-05
18:33781695 C T 0.033990 9.5439e-06
18:33783711 C T 0.307259 3.0157e-05
18:33785093 A G 1.909135 2.5690e-05
18:33791307 A G 0.044924 4.3060e-05
18:33791804 A G 0.289323 -3.7159e-05
18:33792671 A G 0.099898 -8.2956e-06
18:33794383 A G 0.106873 2.4229e-05
18:33795354 C T 0.022311 4.9919e-05
18:33795355 C T 0.045833 -3.9548e-05
18:33798440 A C 0.068476 -6.4681e-05
18:33799930 T C 0.286425 4.6322e-05
18:33802526 A C 1.063354 -2.0552e-05
18:33811179 G A 0.132923 -4.0263e-05
18:33830776 C T 1.022133 -8.2858e-06
18:33831189 A C 0.573258 -3.1579e-06
18:33833241 C T 0.718256 -2.0877e-05
18:33834396 A G 0.036262 1.3766e-05
18:33837495 C T 0.716535 -7.5768e-05
18:33838796 G A 0.331005 -6.1269e-05
18:33840874 G A 1.768503 -5.7224e-05
18:33841001 T C 0.651838 -3.3947e-06
18:33841972 T G 0.076902 -6.8369e-05
18:33845466 A G 0.510180 1.1908e-05
18:33847269 G A 0.038628 -1.9745e-05
18:33848581 C T 0.222220 2.5400e-06
18:33849043 A G 1.667502 -5.7774e-05
18:33851710 A G 0.152914 5.5083e-05
18:33851844 T C 0.179753 -1.8395e-05
18:33854320 A G 0.680446 2.6203e-06
18:33864230 G A 0.111284 -5.8741e-06
18:33872811 G A 0.152057 9.0750e-05
18:33872960 C T 0.114104 -2.0180e-05
18:33878994 A G 0.355270 -6.4894e-06
18:33881821 T C 0.048125 -1.9249e-04
18:33882448 A G 0.225690 2.6310e-05
18:33882738 A C 1.797011 1.2167e-05
18:33887780 C T 0.787712 -5.1075e-06
18:33888658 A G 0.088291 3.8128e-05
18:33889158 C T 0.081205 -3.9333e-05
18:33895751 A G 0.039416 -7.8458e-06
18:33902503 G T 1.390912 -2.1512e-05
18:33905132 A G 0.117704 -2.3831e-05
18:33908938 A G 0.032668 -5.6352e-05
18:33911316 A G 0.038212 -6.3517e-05
18:33913498 A G 1.498132 -2.3952e-05
18:33922847 G A 0.048923 8.8849e-05
18:33930347 T C 0.107775 -1.9131e-04
18:33932766 C G 0.157714 -1.2408e-05
18:33932941 G A 0.064087 6.9509e-06
18:33934042 T C 0.069644 2.9244e-05
18:33940894 C T 0.024983 2.5296e-05
18:33943675 G T 0.865081 -1.5589e-05
18:33954556 T C 0.090878 1.9377e-05
18:33963447 G A 0.114582 -1.2656e-05
18:33965217 C G 0.020422 1.1498e-04
18:33970347 C T 0.412626 1.1888e-05
18:33974664 G A 0.044292 -5.5998e-05
18:33978539 G C 0.341057 1.6411e-05
18:33982078 G A 0.759224 -3.3592e-05
18:33982641 C T 0.066807 1.1577e-05
18:33996735 G A 0.186634 2.3953e-05
18:33996876 G A 0.056908 -2.7245e-05
18:33998396 A G 0.667125 5.7477e-05
18:34003948 C T 1.561389 5.2886e-05
18:34008091 G A 0.027530 4.6164e-05
18:34008468 A G 0.658709 2.8936e-06
18:34010680 A G 0.465094 7.9320e-05
18:34010923 C T 0.453240 2.0230e-04
18:34010998 C A 1.582564 5.0357e-05
18:34012022 C T 0.039368 2.1306e-05
18:34021468 G A 0.267859 -9.4023e-06
18:34023778 A C 0.040393 -9.3143e-05
18:34027683 A C 0.325374 -3.0132e-05
18:34037418 A G 0.076619 1.9025e-05
18:34037867 G A 0.116558 3.2429e-05
18:34040586 C T 0.054123 3.2542e-06
18:34048108 T G 1.099557 -2.0062e-05
18:34052138 A G 1.057979 -4.3492e-05
18:34063477 T C 0.023399 1.5706e-05
18:34064458 C T 0.241770 -3.7286e-05
18:34067262 G A 0.176118 -3.0060e-05
18:34070528 G T 0.142790 1.7460e-05
18:34074415 G A 0.165124 -6.1374e-05
18:34079799 C T 0.046732 -2.4888e-05
18:34081444 T G 0.045970 8.2137e-05
18:34081805 T G 0.029436 1.4092e-05
18:34083396 C A 0.183820 -5.9355e-06
18:34088055 G A 1.065353 9.5432e-06
18:34089093 T C 0.022866 -2.9227e-05
18:34089970 T C 0.865210 1.5628e-05
18:34090813 A G 0.189854 -4.8371e-05
18:34093076 G A 0.140090 -1.1671e-05
18:34093261 C T 0.035359 4.4725e-05
18:34096521 A G 0.133303 3.4044e-05
18:34104569 T C 0.184537 -2.8759e-05
18:34106890 A G 0.057349 -3.7272e-05
18:34107452 C T 0.149318 1.4640e-05
18:34112047 A G 0.056181 2.5741e-05
18:34113074 T C 1.174287 6.3086e-05
18:34115469 T C 0.099875 3.3213e-05
18:34118842 A G 0.106818 3.5057e-05
18:34126650 C T 0.866963 1.4006e-05
18:34126858 G A 0.535484 -1.5925e-05
18:34127383 T G 0.687080 4.2610e-05
18:34128446 C T 0.037940 5.2525e-05
18:34138492 G A 0.132466 8.4080e-05
18:34140861 A G 0.311050 1.6984e-05
18:34142837 A G 0.060173 -1.2548e-05
18:34153170 A G 0.526539 -1.2576e-05
18:34154236 T A 0.263110 -7.9038e-05
18:34159946 C T 0.180873 -2.0864e-05
18:34165213 T G 0.630013 5.2567e-05
18:34169157 A C 0.643204 -3.3483e-05
18:34171514 T C 0.713160 -1.1948e-05
18:34173417 T C 0.079985 -7.1269e-05
18:34181063 T C 0.022347 -1.1417e-04
18:34182834 A G 0.107856 2.2322e-05
18:34182938 G A 0.724507 4.9821e-06
18:34184093 A G 0.204515 -1.9291e-04
18:34187236 G A 1.538921 3.1276e-05
18:34196141 C A 0.253918 1.2328e-05
18:34206449 G A 0.323488 3.4216e-05
18:34219126 G T 0.530223 -8.9286e-05
18:34224459 A G 0.180357 1.5162e-05
18:34241704 G A 1.022272 1.2389e-04
18:34243972 T G 1.385719 5.1851e-05
18:34246832 T C 0.390954 2.1992e-05
18:34264724 T C 0.039154 -3.0717e-06
18:34266643 C G 0.054542 5.8379e-05
18:34272445 G A 0.932248 7.2870e-05
18:34273111 G C 0.064354 -8.1829e-05
18:34273279 G C 0.385560 -7.0502e-06
18:34273486 T C 0.086811 -2.9736e-05
18:34281617 T C 0.274675 2.4207e-05
18:34282579 A C 0.388484 -1.1622e-05
18:34282805 G A 0.027183 9.7896e-06
18:34284506 A G 0.065516 -1.7371e-05
18:34289142 G A 0.064490 1.3617e-07
18:34289285 T G 0.051565 1.8130e-04
18:34291401 A G 0.042282 3.2924e-05
18:34294704 T C 0.073104 4.9732e-05
18:34295845 C T 0.043042 -1.0031e-04
18:34308178 A G 0.122306 5.6335e-06
18:34314893 A G 0.027144 1.3675e-06
18:34323854 G A 0.055071 2.6598e-05
18:34324091 A G 0.643694 -3.9987e-05
18:34324376 G A 0.952271 -2.0081e-05
18:34336045 T C 0.049686 6.6401e-06
18:34348904 G A 0.044697 -1.7907e-05
18:34350708 T C 0.080803 -6.8515e-05
18:34376565 T C 0.313225 2.9032e-05
18:34395472 T C 0.046184 -5.2082e-05
18:34396519 T C 0.046379 -3.1491e-05
18:34398914 T C 0.555780 -5.8522e-05
18:34407757 A G 0.298031 1.4820e-05
18:34408423 C A 0.318808 3.6965e-05
18:34420208 G A 0.043788 4.4573e-05
18:34421027 A G 0.024145 -2.0542e-04
18:34437332 G A 0.072981 6.8692e-05
18:34477441 A G 0.028326 -1.8529e-06
18:34482386 A G 0.078258 -2.5237e-05
18:34491056 A G 0.036339 -2.7123e-05
18:34506089 A G 0.046788 -3.3879e-05
18:34510331 C A 0.261241 8.2886e-05
18:34578888 A G 0.554199 -6.8275e-05
18:34614002 C T 1.724702 -3.6528e-06
18:34637026 G A 0.066561 -1.5802e-04
18:34645639 T G 0.121748 3.3319e-06
18:34664093 G A 0.648644 3.5649e-05
18:34691252 A G 0.084714 -7.0145e-05
18:34699692 C T 0.124043 -2.7686e-05
18:34732297 G A 1.796582 3.8935e-06
18:34736833 A G 0.275347 2.0071e-06
18:34743144 A C 0.022970 -2.0796e-04
18:34752084 A C 0.052607 -1.2656e-04
18:34755849 A G 0.033753 1.1916e-05
18:34767224 A G 0.046456 -2.8312e-05
18:34772620 A G 0.147159 1.7020e-05
18:34775183 A G 0.029777 -5.2169e-05
18:34801866 G A 0.173044 3.2065e-05
18:34802584 A G 0.274892 8.3519e-06
18:34816095 A G 0.045898 -6.4536e-05
18:34829397 T C 0.075477 -2.5845e-05
18:34841010 A G 0.743478 3.0947e-05
18:34842549 T C 0.233344 3.0941e-05
18:34847052 C T 1.555692 -1.5435e-05
18:34847575 C T 0.076009 -1.3683e-05
18:34848261 T C 0.059621 4.6392e-05
18:34850254 A G 0.033110 -5.6600e-05
18:34851633 A G 0.053711 -1.3505e-05
18:34851869 A G 0.977030 4.9549e-06
18:34858945 A G 0.241760 -5.9978e-06
18:34860528 C T 0.642240 4.7324e-05
18:34860786 A G 0.030306 2.3462e-04
18:34876840 T C 0.839923 -6.3703e-05
18:34879836 T C 0.212451 6.2037e-06
18:34880964 G A 0.168305 -1.6905e-05
18:34883761 T C 0.046190 -4.9935e-05
18:34890856 T C 0.445979 3.7257e-05
18:34903669 T C 0.896561 -2.1074e-05
18:34904754 A G 0.051224 -6.3882e-06
18:34904949 A G 0.078145 1.6336e-05
18:34907013 T C 0.473036 3.0996e-05
18:34909569 T C 0.453123 9.1747e-06
18:34914530 C T 0.082221 1.3060e-06
18:34920165 C A 1.738448 -2.9026e-05
18:34921761 A G 0.147773 -3.8809e-05
18:34926532 G A 0.085035 -5.7199e-06
18:34928639 T C 1.347854 3.5167e-05
18:34933660 T C 1.811156 -3.4587e-06
18:34936882 C T 1.671215 9.4789e-05
18:34942371 C T 0.147961 7.0960e-05
18:34944664 A G 1.185031 2.7514e-05
18:34948092 A G 0.049076 -2.9017e-06
18:34948393 C T 0.022331 -5.5096e-05
18:34953315 G C 0.489557 2.4700e-05
18:34959447 A C 0.039085 3.9020e-05
18:34959901 C T 1.885831 6.7342e-05
18:34961816 C G 0.070176 -4.7236e-05
18:34962449 C T 0.859147 2.6102e-05
18:34965559 C T 1.685899 5.8697e-05
18:34988515 T C 1.374482 1.3353e-05
18:34993839 C T 0.641107 1.0977e-05
18:35000782 G A 1.436099 1.2495e-05
18:35003210 A C 0.077434 1.2042e-04
18:35011117 C G 0.161772 -2.8661e-05
18:35012753 C T 0.054422 7.2434e-05
18:35016217 A G 0.716928 -2.1643e-05
18:35017608 T G 0.445002 3.3290e-07
18:35020452 A C 0.218936 -8.1711e-05
18:35023172 T C 0.055840 -3.6462e-05
18:35024287 T C 0.029673 -1.0028e-04
18:35029506 G A 1.277002 -7.6224e-06
18:35033485 A G 0.194323 7.9037e-05
18:35033681 A G 0.037303 4.8178e-05
18:35035838 C T 0.164167 -2.8119e-05
18:35042137 T G 1.005719 2.6422e-05
18:35052089 A G 0.040767 5.9824e-05
18:35053722 T C 0.131946 1.4925e-04
18:35056563 C T 1.690573 1.5756e-06
18:35059138 A G 0.108210 -4.7186e-05
18:35061053 T C 0.031347 -1.9620e-05
18:35061374 T C 0.065541 -1.0645e-05
18:35062163 A G 0.495503 -3.0677e-05
18:35069405 C A 0.021172 3.3415e-06
18:35071814 G A 0.639118 3.3207e-06
18:35072018 C T 0.178903 -1.8542e-05
18:35072448 T G 0.103533 3.2863e-05
18:35073616 G A 0.114857 -8.8881e-06
18:35074002 C A 1.468365 -1.1461e-05
18:35074482 G A 0.855515 -1.1900e-05
18:35075250 G A 0.100466 6.6986e-06
18:35075477 C A 0.550600 1.4263e-07
18:35077214 C T 0.059998 2.2615e-04
18:35078723 A C 0.846677 1.4758e-05
18:35079544 G C 0.133582 -4.9761e-05
18:35080103 C T 1.446067 3.5096e-05
18:35081173 T C 0.054860 7.9087e-05
18:35084108 A G 1.173200 -1.0628e-05
18:35086054 T C 0.087246 4.0135e-05
18:35093695 T C 0.317467 2.1272e-05
18:35094265 T C 1.571217 -1.5236e-05
18:35101941 T C 0.058774 -3.0868e-05
18:35102636 T C 0.055986 -5.5966e-05
18:35102761 G A 1.882199 2.0219e-05
18:35106036 A C 0.172541 -2.3274e-06
18:35106439 T C 1.020883 -2.0569e-05
18:35120739 C T 0.066888 5.4137e-06
18:35122285 C T 0.028144 8.6400e-05
18:35141862 A G 0.041981 -8.8517e-05
18:35143860 G A 0.166689 -6.8027e-05
18:35146667 G T 0.259540 -1.7445e-05
18:35152434 A G 0.024726 2.0183e-05
18:35156177 G A 0.450049 7.1287e-05
18:35169658 G T 0.195170 2.7736e-05
18:35170207 A C 0.103462 -2.5981e-05
18:35171653 A G 1.288103 -7.2977e-05
18:35193467 C T 0.153631 -3.2627e-05
18:35197707 T C 0.053247 1.8507e-05
18:35197862 A G 0.687505 4.5452e-05
18:35198296 T C 0.557231 4.8739e-05
18:35198372 C T 0.160068 1.2389e-05
18:35204603 G A 0.089534 -6.4265e-05
18:35206976 A C 0.058177 5.4039e-05
18:35212603 A G 0.083766 3.7117e-06
18:35212630 C A 0.033077 -8.4737e-05
18:35214006 G A 1.627154 4.7731e-06
18:35222440 A G 0.193236 -2.8038e-05
18:35223459 T C 0.028641 -5.3953e-05
18:35237527 A G 0.060803 -1.6931e-04
18:35241196 T C 0.117548 9.8233e-05
18:35246142 C T 0.256479 -2.0057e-05
18:35247580 C G 0.028644 3.3668e-05
18:35251097 G A 0.251672 -1.1329e-05
18:35252529 G A 0.534101 -2.4232e-05
18:35256637 C T 0.063438 7.2254e-06
18:35276113 A G 0.586628 -4.7776e-06
18:35278089 T C 0.043113 5.9101e-05
18:35278672 A C 0.066996 6.4406e-05
18:35280412 A G 0.067628 3.2495e-05
18:35281353 C A 0.339723 -2.3246e-05
18:35302478 A C 0.162486 2.7435e-05
18:35313761 C T 0.050695 8.1559e-05
18:35333334 G A 0.600368 6.7725e-06
18:35333478 G A 0.028514 1.1340e-05
18:35346766 C T 0.883848 8.1494e-06
18:35347499 G A 0.160834 1.7466e-04
18:35352028 G A 0.181668 -8.7470e-06
18:35359523 T G 0.076337 -2.3565e-05
18:35361990 A G 0.087798 2.8688e-05
18:35373090 T C 0.043681 -5.0160e-05
18:35373409 T G 1.614671 -6.7774e-05
18:35376565 T C 0.023330 -3.1082e-05
18:35386786 G T 0.048183 6.1077e-05
18:35391233 C G 0.237385 2.1703e-06
18:35419302 A C 0.046979 -6.9181e-06
18:35423372 A G 0.875486 -5.2849e-05
18:35423727 G A 0.044626 4.8200e-05
18:35430332 A G 0.113605 -8.6661e-05
18:35431989 A G 0.020094 -6.9776e-06
18:35445658 T C 0.179273 1.1442e-06
18:35451029 C T 0.020802 -5.0291e-05
18:35454217 A G 0.061059 7.2676e-05
18:35464872 G A 0.268235 8.9477e-06
18:35466234 G A 0.782684 -1.6376e-04
18:35468647 T C 0.028725 -5.0156e-05
18:35472993 C T 0.060228 8.2135e-06
18:35482323 G C 0.043652 -8.7741e-06
18:35497147 T C 0.043870 -2.5463e-05
18:35519093 A G 0.509044 -3.7461e-05
18:35527840 T C 0.137328 -1.2802e-04
18:35534409 T C 0.118882 -1.0355e-04
18:35535229 G A 0.267064 -3.1481e-05
18:35539010 C T 0.724264 -3.0788e-05
18:35557827 T C 0.209728 -2.7328e-05
18:35566240 A C 1.854272 -2.4035e-04
18:35575472 G A 0.449550 -7.1582e-05
18:35577709 T G 0.044162 5.4628e-06
18:35577756 C T 0.452597 1.1130e-05
18:35590845 A G 0.035223 1.8803e-05
18:35592532 G C 0.160304 -1.6513e-05
18:35594142 A G 0.057615 -3.2054e-05
18:35594359 G A 0.422704 -1.1211e-04
18:35602653 G A 0.385777 -1.6035e-04
18:35608437 T G 0.747490 -2.3134e-05
18:35609281 G A 0.137785 -7.5346e-06
18:35610160 G A 0.037657 -7.0945e-06
18:35618780 T C 0.334562 1.0109e-04
18:35640317 G A 0.717269 -1.1205e-04
18:35641940 G A 0.040942 1.5753e-05
18:35650724 C T 0.103744 3.8298e-04
18:35662441 T C 0.045210 -8.7814e-06
18:35664281 G A 0.039851 1.5954e-05
18:35670895 T C 1.451776 -9.3410e-05
18:35672350 A G 0.020202 2.6117e-05
18:35686007 T C 0.377523 -2.4334e-05
18:35698146 C G 0.037303 -3.9580e-06
18:35708096 G A 0.267908 -4.6998e-06
18:35725200 A C 0.312241 -1.4713e-05
18:35765411 G T 0.790208 -6.5296e-05
18:35767380 C T 0.520515 -1.2462e-06
18:35771728 A G 0.088479 -6.1619e-05
18:35773277 G A 1.264409 4.7926e-05
18:35779696 T C 0.275409 3.1324e-05
18:35781007 G T 0.080151 3.5694e-05
18:35781544 A C 0.128305 -5.9171e-05
18:35793422 C A 0.091274 -7.8996e-05
18:35809225 C T 0.967406 2.1424e-04
18:35817019 G A 0.021198 4.0270e-05
18:35825783 C A 0.055230 3.8711e-05
18:35833340 A G 0.949087 4.0336e-05
18:35835503 A G 0.111407 1.3546e-05
18:35839365 A G 0.956708 1.3912e-05
18:35844220 A G 0.585125 4.0364e-06
18:35857288 A G 0.221344 3.8343e-06
18:35859723 G A 0.241776 4.5536e-05
18:35864714 T C 0.069339 -3.5148e-05
18:35872303 G C 0.705393 2.1502e-05
18:35879177 G A 0.055405 -1.6100e-04
18:35880243 A G 0.124114 -4.7462e-05
18:35887762 T C 1.365283 1.3720e-06
18:35890757 G T 0.071371 -2.3519e-06
18:35891422 G A 0.619549 3.8756e-05
18:35893228 G A 0.036317 6.8177e-05
18:35910626 A G 0.109541 3.0220e-05
18:35928952 T C 0.200529 -4.4404e-05
18:35938467 G C 1.766205 1.9511e-05
18:35942974 G A 0.165793 -3.5418e-05
18:35949485 C T 0.161509 2.2188e-05
18:35949514 G A 0.608725 3.2253e-05
18:35962606 T C 0.765920 -2.1023e-05
18:35965413 G A 1.755874 3.7835e-05
18:35967920 G A 0.990704 5.0782e-05
18:35968547 G T 0.073867 3.5350e-05
18:35972963 T C 0.993067 5.0468e-05
18:35976560 C T 0.614505 6.3383e-06
18:35976704 A G 0.189578 -1.1409e-05
18:35978416 T C 0.193194 -2.9784e-05
18:35983022 C G 0.047485 -8.9311e-05
18:35984429 C A 1.861442 4.6509e-05
18:35984539 T C 0.039280 2.9174e-05
18:35996659 G T 0.041335 8.8699e-05
18:35998657 T G 0.061033 8.2874e-06
18:36009217 T C 0.021240 2.2530e-05
18:36010871 C T 1.386533 4.2865e-06
18:36013023 T C 0.704925 -4.2938e-05
18:36017980 A C 0.042938 1.4484e-05
18:36026976 T C 0.277401 -1.6307e-05
18:36027763 G A 0.208695 -1.5180e-05
18:36032583 G T 0.086519 -1.8366e-04
18:36042994 T C 0.439056 -4.3759e-05
18:36044190 C T 0.049391 4.9326e-05
18:36048691 C T 1.325763 -5.8187e-04
18:36051774 T C 0.102355 -2.8555e-04
18:36053466 A G 0.108733 -1.6344e-05
18:36059677 C T 0.135906 1.4832e-05
18:36060500 C T 1.257099 -5.4003e-05
18:36061550 T C 0.337893 4.1559e-05
18:36061917 T C 0.178036 3.3991e-05
18:36062607 T C 1.178636 -8.7303e-05
18:36063764 A G 0.576244 -1.6616e-05
18:36063989 A G 0.028689 -3.1533e-05
18:36066437 G T 0.105360 -6.2672e-05
18:36068965 A G 0.042633 -9.3007e-05
18:36076259 C T 0.363239 2.6036e-06
18:36080798 G C 0.911397 2.9044e-05
18:36081568 G A 0.024674 1.2602e-04
18:36091913 T C 0.222990 -3.1534e-05
18:36093510 A G 1.817303 3.1648e-05
18:36095539 G A 0.143248 3.3189e-06
18:36095978 T C 0.080631 4.2890e-06
18:36097853 A C 0.301605 -1.1964e-05
18:36112086 C T 1.485292 -1.3960e-05
18:36116229 G A 0.095860 1.0042e-04
18:36117636 C T 1.405242 -1.1926e-05
18:36121736 A C 0.129308 4.1906e-06
18:36125273 A C 0.590448 4.5034e-05
18:36129154 T C 1.591334 8.1957e-07
18:36132002 T C 0.041620 -9.8216e-06
18:36132984 G A 1.816482 -5.0380e-06
18:36143928 T C 0.033370 -9.1833e-05
18:36145004 A G 0.221172 -2.4824e-05
18:36151019 A G 0.037719 -2.6927e-05
18:36152567 T C 0.032240 2.6271e-05
18:36153078 A C 0.115026 1.5590e-05
18:36167435 G A 1.960921 -1.0193e-05
18:36174779 A G 0.029283 2.9334e-05
18:36174802 A G 0.085224 2.1277e-05
18:36175363 T G 0.045846 2.3007e-05
18:36179673 G A 0.177838 3.5177e-05
18:36188992 A G 0.056687 -2.9151e-05
18:36191638 C T 1.840176 -2.1196e-06
18:36193503 G A 0.122589 -1.1777e-04
18:36198751 G A 0.164670 -3.9489e-05
18:36205618 T C 0.035489 -1.9407e-05
18:36207997 G A 0.676846 -3.0628e-06
18:36215756 T C 0.912520 3.9692e-05
18:36240132 G A 0.088434 -6.5825e-05
18:36260343 G A 0.078440 -8.7916e-05
18:36280711 C T 0.086529 -3.3334e-05
18:36296305 A G 0.860439 3.7213e-05
18:36310793 C T 0.301917 1.5035e-04
18:36317271 G A 0.193054 -1.3206e-04
18:36331664 G A 0.153469 1.0422e-04
18:36339240 G A 0.073497 -1.4584e-04
18:36346424 T C 0.171557 6.6622e-06
18:36354681 C T 0.229348 2.4530e-06
18:36388051 G A 0.057219 -3.1200e-06
18:36388608 A G 0.176816 -1.2831e-04
18:36391942 A T 0.188981 -1.9235e-05
18:36415763 A G 0.401000 -1.7286e-05
18:36417252 C A 0.078992 -2.5884e-05
18:36422612 A G 0.031666 4.7314e-05
18:36427400 G T 0.087544 4.2636e-05
18:36427480 C G 1.084341 1.1723e-05
18:36428607 C A 0.181502 -2.6361e-05
18:36431226 A G 0.045246 -6.0973e-05
18:36459862 C T 0.744072 -1.9422e-05
18:36468938 G A 0.170847 4.5097e-08
18:36478072 A G 0.756903 9.6355e-06
18:36505768 G T 0.150463 -2.1867e-05
18:36505855 T C 1.222769 3.0584e-05
18:36508079 A G 0.023791 6.0517e-05
18:36520405 A G 0.139548 -4.5269e-05
18:36533737 T G 0.428443 1.0736e-06
18:36540175 C T 0.224989 -1.1760e-05
18:36551167 T C 0.031773 6.5479e-05
18:36562317 A G 0.102829 -1.6094e-05
18:36562736 T C 0.170740 -1.2447e-06
18:36567347 C T 0.039929 -1.1832e-05
18:36586116 C T 0.034129 -4.5483e-05
18:36587270 G A 0.028722 6.9428e-05
18:36591074 T C 0.042461 3.7975e-05
18:36598723 T C 0.197459 -1.8368e-05
18:36639112 G A 0.027014 1.3011e-04
18:36643966 T C 0.591178 1.2048e-05
18:36646764 T C 0.118460 -7.0365e-06
18:36649859 C T 0.034538 -2.0391e-05
18:36652377 G A 0.519414 9.8547e-07
18:36654053 C T 0.088025 -2.7650e-05
18:36656681 T C 0.099242 8.1962e-05
18:36666663 C T 0.057914 4.9840e-05
18:36677595 A G 0.203830 -2.2514e-06
18:36692045 C T 0.122086 -3.4157e-05
18:36692703 G A 0.142144 6.8588e-05
18:36696618 T C 1.207176 2.9399e-05
18:36744383 T C 0.426067 -3.5559e-06
18:36745175 C T 0.058339 -3.3729e-05
18:36749851 C T 0.109268 -3.1969e-05
18:36750129 G T 0.057898 5.3347e-05
18:36777377 A G 0.741330 2.8791e-06
18:36777391 C T 0.196319 -2.0884e-05
18:36783414 C T 0.040812 7.7858e-06
18:36783678 T C 0.363618 4.1613e-06
18:36793948 T C 0.048858 -8.2357e-06
18:36814582 C T 0.659686 2.8788e-07
18:36827112 G A 0.515409 3.7333e-06
18:36838897 A G 0.023311 1.0327e-05
18:36849850 T C 0.144946 -1.1651e-05
18:36852398 A G 0.147085 5.5655e-05
18:36860656 A G 0.234762 -1.0170e-05
18:36864584 A G 0.403843 -5.5184e-06
18:36869405 C A 0.061595 -8.1068e-05
18:36871107 A G 0.023746 1.6927e-05
18:36873252 G T 1.600591 2.7185e-06
18:36884204 C T 0.194141 -1.1796e-05
18:36885710 G T 0.080683 -3.6828e-05
18:36890925 G A 0.231523 -1.2810e-04
18:36898372 C A 0.354374 2.5964e-05
18:36902367 C G 0.042435 -9.4841e-05
18:36907426 A C 0.078265 3.3425e-05
18:36909544 C T 0.026479 3.4452e-05
18:36915255 T C 0.190993 -1.2906e-05
18:36917678 G A 0.085259 1.2529e-04
18:36921264 A C 0.385810 2.2549e-05
18:36922580 C G 0.116036 -5.7767e-05
18:36935104 G A 0.053630 -1.3146e-06
18:36945085 T C 1.787773 -1.6621e-05
18:36946849 T C 1.781223 -1.4998e-05
18:36947705 C T 0.201285 4.6135e-04
18:36949618 T C 0.790474 -3.6538e-05
18:36951051 C T 0.136834 -6.2396e-05
18:36964398 T C 1.684500 1.6461e-05
18:36964495 A G 0.100823 -8.4367e-05
18:36966260 T C 0.522436 -7.0052e-06
18:36968985 A G 0.065415 -5.1299e-05
18:36979509 G C 0.563550 2.8991e-05
18:36980554 G A 1.446356 -1.2944e-05
18:36988033 A G 0.319700 3.2457e-05
18:36988062 T G 0.105445 1.1329e-04
18:36994040 C T 0.158480 -2.6813e-05
18:37001785 T C 0.061919 -1.5090e-04
18:37001954 G A 0.034454 2.6903e-05
18:37004505 C A 1.060267 1.2153e-05
18:37011708 A C 0.029316 -1.7830e-06
18:37017037 A G 0.078391 1.1973e-05
18:37030263 C T 0.056778 -1.8483e-05
18:37031162 A G 0.071523 3.7145e-05
18:37041930 G A 0.959422 7.8981e-05
18:37051206 A G 0.205492 3.1860e-05
18:37069446 C A 1.882371 5.7229e-05
18:37079768 T C 0.027621 9.1863e-06
18:37085137 G A 0.713582 -1.5705e-05
18:37107132 A G 0.028410 -1.4049e-04
18:37122165 T C 0.025047 -4.3244e-05
18:37128965 A G 0.078252 3.5762e-05
18:37158445 C T 0.020172 6.8197e-05
18:37165174 C T 0.207813 -4.3894e-05
18:37212710 C A 0.049371 3.3556e-05
18:37220601 C T 0.028391 -1.7548e-05
18:37237603 A G 0.177069 -2.9830e-05
18:37238306 G T 0.060442 2.9732e-05
18:37239437 T C 1.878953 2.7967e-05
18:37241592 T G 0.869505 3.5147e-05
18:37245102 G T 0.021136 5.7180e-05
18:37246680 T C 0.135815 -5.0798e-06
18:37252035 C T 0.059618 1.6231e-05
18:37254234 C T 0.048913 -3.1388e-05
18:37283833 T C 1.781843 1.7725e-05
18:37290607 T C 0.073461 3.0741e-05
18:37295260 G A 0.040277 6.5862e-05
18:37308349 T C 0.716523 -1.3345e-06
18:37318538 T C 0.145475 2.1133e-05
18:37332079 C G 0.048092 -5.6493e-05
18:37342916 T C 0.028160 9.4881e-07
18:37349354 G A 0.051939 -7.7603e-05
18:37355917 A G 0.044934 -3.1699e-05
18:37358825 T C 0.590110 3.9855e-05
18:37360278 T C 0.048264 -1.0522e-06
18:37362063 T C 0.047398 -5.2512e-05
18:37365729 T C 1.451095 4.5264e-05
18:37385594 A G 1.499735 1.1799e-05
18:37394970 T C 0.097249 5.9956e-05
18:37395053 A G 0.064603 -3.2086e-05
18:37397565 G A 0.034684 -1.1147e-05
18:37412228 G A 0.404758 1.2343e-05
18:37421222 T C 0.256207 -5.2329e-05
18:37422632 C T 0.090612 4.8455e-05
18:37426101 A C 1.107506 1.1386e-05
18:37430970 A G 1.613616 -2.5217e-05
18:37442362 G T 0.641542 1.1147e-05
18:37457047 G A 0.258758 2.8769e-05
18:37476635 A G 0.033603 -6.1677e-05
18:37481175 C T 0.430851 1.4250e-05
18:37491815 G A 0.060030 -1.2948e-04
18:37493488 C T 0.059462 -4.0725e-05
18:37494464 A G 0.022866 -6.2507e-06
18:37497964 A G 0.138019 -1.3568e-05
18:37513230 G C 0.244665 -1.5528e-05
18:37514585 T C 0.039952 -5.6046e-06
18:37529519 T C 0.035479 2.6976e-05
18:37540541 G A 0.359389 -2.4070e-05
18:37541611 T C 1.905753 -9.9383e-05
18:37541626 A G 0.046807 -5.3305e-05
18:37543748 G A 0.069138 2.4986e-04
18:37543888 C A 0.021451 1.9507e-05
18:37544498 T G 0.028034 -8.3517e-06
18:37549233 G A 0.048810 2.1833e-05
18:37556005 C T 0.666109 1.2398e-05
18:37563524 T C 0.149697 7.0152e-05
18:37575759 G A 0.604090 3.8705e-05
18:37580644 C A 0.026975 -2.6789e-05
18:37593164 G A 0.127659 4.8455e-05
18:37597654 G A 0.547695 6.0987e-05
18:37604680 A G 0.528649 3.5019e-06
18:37610952 G T 0.049731 -6.9383e-05
18:37621305 A G 0.054451 5.3945e-05
18:37621583 A C 0.028507 -4.1847e-05
18:37626756 G A 0.543933 -4.0477e-05
18:37647684 C G 0.035022 -5.8219e-06
18:37649781 C A 0.317233 9.3177e-05
18:37653403 A G 0.027998 4.0085e-05
18:37653536 G T 0.182989 -1.9951e-05
18:37661549 T G 1.377397 -2.2684e-04
18:37671491 T C 1.812912 -3.0995e-05
18:37681559 G A 0.699252 -1.1459e-04
18:37684774 A G 0.045142 -2.0384e-05
18:37686796 G A 0.222973 6.4132e-07
18:37689533 G A 0.833918 -3.6219e-05
18:37690899 C T 0.543251 2.8399e-05
18:37701023 C T 0.512163 -2.6311e-05
18:37702402 C A 0.512955 -2.1799e-05
18:37702482 T C 0.158967 9.1111e-05
18:37703874 C G 0.101336 -1.1722e-06
18:37704292 T G 0.081300 8.5197e-06
18:37704738 A C 0.028712 3.5130e-05
18:37719350 T C 0.167439 -5.9530e-05
18:37720051 C T 0.067187 -2.4113e-05
18:37722425 T G 0.076980 2.7474e-06
18:37725664 G C 1.868748 -1.8080e-04
18:37725971 C T 0.106412 -2.9569e-05
18:37726042 A G 1.184544 -1.1736e-05
18:37731252 C T 0.244042 4.2128e-05
18:37744705 A G 0.280949 9.4879e-06
18:37752164 A G 0.132300 -2.2547e-05
18:37753453 A G 0.042604 -2.9903e-05
18:37773736 G T 0.396874 -8.3702e-06
18:37777576 G A 0.136990 -2.0132e-05
18:37782357 C A 0.305808 -3.1442e-05
18:37782655 G A 0.660433 -8.7565e-06
18:37786023 C T 0.338318 -2.1785e-05
18:37786934 C T 0.337448 -1.2728e-04
18:37790306 T C 0.374732 1.9982e-05
18:37793578 T C 0.208572 2.1571e-05
18:37795493 T C 0.057632 -4.7388e-05
18:37801949 A G 0.029043 -7.7147e-05
18:37802885 T C 0.082280 -3.7820e-05
18:37816254 C T 0.029546 1.7899e-05
18:37816280 C T 0.297496 5.6771e-07
18:37817732 A G 0.058537 -3.6252e-05
18:37826948 G A 1.754949 1.5561e-04
18:37831157 G A 1.891728 3.0511e-04
18:37834015 A C 0.150379 -2.5320e-05
18:37837148 G A 0.021149 1.1132e-06
18:37850095 T C 0.071666 -8.2005e-05
18:37865803 C T 0.043295 -1.3448e-04
18:37876933 G A 0.244632 8.4158e-06
18:37879354 G A 0.048014 -2.5314e-05
18:37884397 T C 0.054980 -5.3604e-05
18:37889743 G A 0.520330 -3.4817e-05
18:37890753 A G 0.058226 8.4263e-06
18:37897182 A G 0.556614 -8.9991e-05
18:37898156 C G 0.096957 -6.9811e-06
18:37915652 A G 0.355673 -3.1508e-05
18:37923258 G A 0.194359 -2.0966e-04
18:37924645 C A 0.524283 8.8183e-05
18:37928227 A G 0.136614 -5.1120e-05
18:37933061 G A 0.148626 -4.5068e-05
18:37934886 A G 0.032529 6.8409e-06
18:37952153 T C 0.472374 4.8732e-06
18:37954687 G A 0.359490 2.2753e-05
18:37962400 A G 0.042626 -2.2911e-05
18:37966897 T C 0.201704 -4.5945e-05
18:37968192 C G 0.102092 5.5989e-05
18:37969694 T C 0.903819 -1.9015e-05
18:37975945 G A 0.737928 4.5649e-06
18:37986442 A G 0.052575 -1.0898e-04
18:37991618 A G 0.096103 2.4009e-05
18:37991896 G A 0.077038 5.0420e-06
18:37992482 C G 0.117999 3.0032e-05
18:37993239 C A 0.085724 -8.5947e-06
18:37997448 A G 1.408264 -2.4073e-05
18:38004201 A G 0.346689 2.5332e-06
18:38013823 G T 0.065869 3.2882e-05
18:38015530 G A 0.152904 9.8889e-06
18:38019946 G A 0.039598 3.6795e-05
18:38021907 T G 0.056921 6.4301e-05
18:38025646 G C 0.402866 -3.3447e-05
18:38025776 A G 0.073578 -1.9166e-05
18:38026570 C T 0.477914 -2.9532e-05
18:38030412 A G 0.263084 1.0676e-05
18:38058456 G A 0.268774 -3.0950e-06
18:38091828 T G 1.330888 -1.4207e-05
18:38103611 G A 0.045983 -1.3108e-05
18:38124106 G A 0.123533 -7.7926e-05
18:38135699 C T 0.041244 2.8649e-04
18:38139336 C T 0.304224 3.5836e-05
18:38148320 C T 0.053406 -1.9838e-05
18:38148363 T C 0.065279 3.1374e-05
18:38152365 A C 0.024661 6.9904e-05
18:38158132 C A 0.914484 -1.5953e-06
18:38160635 C T 0.034574 8.0410e-05
18:38161270 T G 0.264935 9.9988e-08
18:38173969 A G 0.737568 7.7628e-06
18:38184912 C T 0.034113 1.1203e-04
18:38191896 G A 0.107895 1.1081e-05
18:38230484 G A 0.160181 6.2882e-05
18:38231187 C T 0.134186 -6.7883e-05
18:38240128 C T 0.073831 7.6675e-06
18:38241147 A G 1.960941 -4.0182e-05
18:38246181 C T 0.187465 -2.6919e-05
18:38253818 T C 0.658135 2.2626e-05
18:38280022 A G 0.056807 8.5560e-06
18:38285176 A G 0.029264 7.5301e-05
18:38310433 T C 0.116185 -1.8988e-04
18:38314517 C T 0.062494 -5.3785e-07
18:38317157 A G 0.044980 -8.9499e-05
18:38325822 C G 0.123053 -2.5038e-04
18:38326201 T C 1.560756 1.2602e-05
18:38326367 C A 0.029345 -4.0527e-05
18:38327610 A G 0.214362 2.7774e-05
18:38330036 A C 0.127285 4.3656e-05
18:38330782 A G 0.062286 1.8103e-05
18:38343736 G T 0.212856 1.9634e-05
18:38344697 A G 0.703699 -9.9001e-05
18:38351449 G A 0.084029 -1.4708e-04
18:38351541 A C 0.118259 -1.9367e-05
18:38352272 C T 0.158321 1.2684e-04
18:38360889 T G 0.106597 -5.1673e-05
18:38383483 C T 1.093481 -1.8435e-04
18:38414316 A G 0.031867 -8.3954e-05
18:38434784 T C 0.313770 1.3207e-05
18:38438006 G A 0.237673 -1.5969e-05
18:38439289 C T 0.142514 -2.5088e-05
18:38439704 G A 0.056353 -5.7652e-05
18:38450197 C A 0.696422 2.6564e-05
18:38455889 T C 0.161402 2.6558e-04
18:38457036 C T 0.020231 1.2884e-05
18:38457072 T G 0.252993 -2.2107e-05
18:38464232 G T 1.537195 1.7853e-06
18:38464427 G A 0.097275 -9.1801e-05
18:38473493 G T 0.025372 1.6800e-05
18:38493877 G A 0.053600 6.7878e-06
18:38502045 C T 0.024006 -2.5495e-05
18:38506501 G A 0.336075 2.2983e-05
18:38508107 T C 0.030627 -1.2274e-05
18:38509352 C T 0.144855 -3.6176e-05
18:38514376 A C 0.074737 -1.5513e-05
18:38517038 A G 0.090745 -3.7403e-05
18:38517476 A C 0.230147 1.3621e-04
18:38517692 A T 0.027771 -1.7806e-05
18:38520092 T G 0.196712 5.8999e-07
18:38525061 T C 1.880108 8.8530e-06
18:38530629 G T 0.123481 -2.6660e-05
18:38531673 C G 0.042295 -1.9478e-05
18:38534010 G A 1.684299 8.2115e-06
18:38534894 C G 1.909898 -2.5397e-05
18:38537720 G A 0.225934 -2.9430e-05
18:38540340 C T 0.040763 -8.3228e-06
18:38540450 A C 0.026151 2.2365e-05
18:38554261 T C 1.600230 4.3594e-06
18:38555850 A G 0.119174 -1.1478e-05
18:38557002 A C 0.030332 4.2062e-05
18:38566776 T G 0.070826 -4.0425e-06
18:38577952 G A 0.108035 8.7448e-06
18:38580364 G A 0.273383 -1.2453e-05
18:38588550 A G 0.203778 6.1476e-06
18:38602402 G A 0.034768 -1.9708e-04
18:38604527 C T 1.964907 4.3670e-06
18:38606668 C T 0.195904 -4.4876e-05
18:38609425 T C 0.062137 -4.2936e-05
18:38619600 G A 0.157403 -5.1773e-06
18:38620247 G T 0.127873 -2.2390e-06
18:38620855 G T 0.509297 -9.3305e-05
18:38622693 G A 1.494101 -3.2346e-05
18:38630502 T C 0.037414 3.1523e-05
18:38631505 T C 0.197621 7.2694e-06
18:38632365 A G 1.809760 1.2252e-05
18:38643072 A G 0.697366 2.3460e-05
18:38651436 T C 0.536292 -6.1147e-05
18:38652042 C T 0.029566 -1.3987e-05
18:38656447 G A 0.546513 -1.7571e-05
18:38656975 C T 0.082036 -3.7932e-05
18:38658319 G T 0.567854 -1.4656e-06
18:38672977 A G 1.888495 3.8385e-05
18:38676137 A G 0.032808 3.8649e-05
18:38681926 A C 0.426122 -4.2827e-05
18:38699402 A C 0.029809 1.0442e-05
18:38705405 C A 0.033129 2.4115e-06
18:38707809 T G 0.072767 -2.1257e-05
18:38708766 C T 0.354222 -3.4840e-05
18:38718651 C A 0.305393 -7.4382e-05
18:38722103 A C 0.089657 2.5787e-05
18:38723670 G A 0.388017 -4.7372e-06
18:38724818 C T 0.050066 -3.0478e-05
18:38731837 C T 0.246106 1.5180e-04
18:38736070 A G 0.109473 -2.5780e-05
18:38737072 A G 0.093513 1.0824e-04
18:38742301 C G 0.110615 -1.9840e-05
18:38744589 A G 1.788247 7.0299e-05
18:38748291 T C 0.264552 3.5872e-04
18:38751633 A C 0.374953 4.5888e-05
18:38765659 T C 0.255142 2.7404e-04
18:38767938 A G 0.251779 2.6660e-04
18:38768616 T C 0.044107 2.6433e-05
18:38770460 C A 0.353164 -6.2694e-05
18:38770469 A G 0.285253 -5.0160e-05
18:38770713 G A 0.059514 -1.8048e-07
18:38783782 G A 0.065691 -2.8373e-05
18:38794545 T C 1.945763 -6.4367e-05
18:38796118 A G 0.194197 4.7115e-05
18:38797642 A G 0.296785 -2.8521e-05
18:38798268 A G 0.021464 7.8687e-05
18:38800617 A G 0.195216 3.9838e-05
18:38812558 A C 0.489459 1.1511e-07
18:38813622 C T 0.171061 -3.4904e-05
18:38814287 A G 0.049306 -9.8950e-09
18:38814407 A G 0.135017 4.0479e-05
18:38819079 A G 0.092095 2.1264e-05
18:38836852 A G 0.021412 4.2888e-06
18:38843441 A G 0.050854 1.9352e-05
18:38845145 A G 0.198121 3.1046e-05
18:38846704 G A 1.662773 -2.1961e-07
18:38850168 C A 0.038907 -3.7779e-06
18:38850422 A G 1.806115 -2.0332e-05
18:38852267 A G 0.080881 -5.3258e-05
18:38852445 T C 0.123744 4.9394e-05
18:38855908 A G 0.055642 -6.2006e-06
18:38871474 A G 1.385336 3.5622e-05
18:38872461 A G 0.047576 -1.3541e-04
18:38874118 C G 0.039251 1.9659e-04
18:38884870 C G 0.147802 -3.3130e-05
18:38887687 A G 0.045837 -2.1714e-05
18:38893968 A G 0.076262 -1.8281e-05
18:38896458 C T 0.063321 6.6897e-06
18:38898759 G A 0.049108 2.0684e-05
18:38905735 T C 0.368283 2.2258e-04
18:38927535 T C 0.053889 -2.4022e-05
18:38932167 T C 0.071296 4.0658e-05
18:38937525 A G 0.169529 4.6208e-05
18:38944999 C T 0.029747 1.2918e-05
18:38952548 A G 0.052120 1.2530e-05
18:38953296 G A 0.563897 5.2278e-05
18:38953704 A G 1.349606 3.7812e-05
18:38955125 A G 0.348857 -4.0240e-06
18:38961342 C T 0.094091 -8.3050e-05
18:38961677 C T 0.204963 -4.2061e-05
18:38971382 T C 0.037725 -1.8356e-05
18:38984042 T C 0.096964 5.0600e-05
18:38986268 T C 0.099008 -3.9297e-05
18:38996389 G A 0.022986 8.8881e-05
18:39003483 A G 0.090706 9.7324e-05
18:39023000 C A 0.165910 -2.7290e-05
18:39029393 C T 0.154280 1.1861e-05
18:39043755 A C 0.430429 6.9113e-04
18:39045567 T C 0.048741 2.1220e-06
18:39047694 A G 0.132479 1.6152e-04
18:39053155 T C 0.062309 -8.6881e-05
18:39063511 G T 0.074811 -3.7539e-05
18:39066030 G C 0.045788 -1.2911e-04
18:39069504 C T 0.041380 3.4813e-05
18:39080215 A G 0.023908 1.4438e-04
18:39080859 G A 1.735679 2.9925e-05
18:39082090 T C 0.343482 6.3325e-05
18:39095568 C A 0.086184 3.8232e-05
18:39099404 T G 0.042620 6.5505e-05
18:39113283 C T 1.213184 -1.0506e-05
18:39120018 G A 0.173761 -5.5559e-05
18:39124690 G A 0.027472 -2.3702e-05
18:39139362 G A 1.563823 -3.2721e-05
18:39146838 A G 0.597338 2.6814e-04
18:39155031 T C 0.039981 1.4186e-05
18:39169527 G A 0.067366 -7.6614e-05
18:39174777 G C 0.227186 4.4313e-05
18:39177716 T C 0.188646 6.2628e-06
18:39186422 A G 0.047145 3.4787e-05
18:39198827 A G 0.126153 8.9169e-07
18:39228411 T G 0.028358 2.7735e-05
18:39234761 G T 0.244655 2.3330e-05
18:39236898 C G 0.187429 -8.4475e-05
18:39240054 T C 0.951661 1.3642e-04
18:39242994 A G 0.091715 2.0825e-05
18:39243740 A G 0.033801 -2.9729e-05
18:39244832 C T 0.224087 4.5953e-06
18:39257033 G A 0.189179 -6.6711e-05
18:39261839 A G 1.379506 8.4199e-05
18:39269549 G A 0.036554 9.0626e-05
18:39272320 G A 0.264253 5.7913e-05
18:39273247 C A 0.110690 3.5714e-05
18:39277386 C A 0.028829 1.9984e-05
18:39278013 G A 0.044662 -2.7230e-05
18:39278315 G A 0.121839 -1.9068e-05
18:39284092 A G 0.142485 -3.7108e-05
18:39287601 A G 0.141550 -3.9946e-05
18:39294665 G A 0.223428 -5.9003e-05
18:39309757 A G 0.392814 -1.0678e-04
18:39313709 C T 0.052597 3.8884e-05
18:39323046 T G 0.027102 3.1148e-05
18:39325905 T C 0.092361 2.9076e-05
18:39328302 G A 0.034781 -4.6333e-05
18:39332871 T A 0.094558 -1.0543e-04
18:39340392 C G 0.023191 3.8000e-05
18:39345891 T C 0.128869 8.4366e-05
18:39363191 A G 0.026148 1.5642e-04
18:39363386 G C 0.517457 -5.5143e-06
18:39365733 C A 0.643860 5.9927e-05
18:39375572 A G 0.043003 1.7873e-05
18:39377737 T G 0.354517 2.5517e-05
18:39382936 T C 0.214655 3.5503e-05
18:39383067 G A 0.074539 3.4708e-05
18:39400603 T C 0.073227 -1.0943e-04
18:39402327 C A 0.053766 1.2515e-05
18:39403267 C T 0.401233 3.6319e-05
18:39403703 T C 0.140044 8.6748e-05
18:39404256 A G 0.113679 -1.2447e-05
18:39406224 G A 1.026784 -4.0258e-06
18:39412979 C T 0.022724 5.9372e-05
18:39414933 A G 0.040176 -1.1850e-04
18:39421278 T C 1.917886 -5.7113e-05
18:39430498 C T 0.321333 2.2498e-05
18:39433794 T C 0.339006 -8.4494e-05
18:39439167 G A 0.526020 -2.6988e-05
18:39442386 A C 1.319733 -1.8164e-06
18:39444777 T G 1.117723 7.5627e-07
18:39451986 T C 0.202993 -8.2236e-06
18:39454647 T C 1.198066 1.8144e-05
18:39455369 C G 0.058722 1.5893e-05
18:39456770 C T 0.367237 -3.8567e-05
18:39460842 C A 0.090109 -7.2216e-07
18:39463440 T C 1.082825 -5.0845e-06
18:39465814 C T 0.091916 -2.8513e-06
18:39466539 A G 0.217878 -6.2304e-05
18:39467189 A G 0.320933 -3.6958e-07
18:39467208 C T 0.364355 -5.9837e-06
18:39470190 G A 0.243233 -3.7130e-06
18:39478862 A G 0.041990 -1.4304e-05
18:39479059 C T 0.062763 -6.2576e-05
18:39480167 A G 0.058505 -8.0321e-05
18:39481533 T C 0.382139 -4.9531e-05
18:39492890 A C 0.359282 -6.7577e-06
18:39519256 G A 0.118548 5.9134e-06
18:39521185 A G 0.023720 5.9482e-06
18:39523534 A G 0.027423 -2.0793e-05
18:39528483 C G 0.138795 -1.2688e-04
18:39534825 T C 0.245554 -1.8783e-05
18:39547926 A G 0.235882 4.5897e-06
18:39548683 G A 0.025680 -6.7296e-05
18:39562230 A G 0.087298 5.5601e-05
18:39568172 T C 0.038248 1.2848e-05
18:39572020 C T 0.050377 3.2742e-05
18:39584412 C T 0.176533 -6.4292e-06
18:39594864 G A 0.051153 -9.2882e-05
18:39595251 G C 0.161223 2.0931e-05
18:39599738 T C 0.062565 -6.7448e-05
18:39605413 G A 0.482507 -7.7447e-05
18:39608982 A G 0.141609 5.7925e-05
18:39614394 A G 1.975121 1.0866e-04
18:39633186 T C 0.035509 -3.1431e-05
18:39633412 C T 0.241695 -2.3064e-05
18:39633909 G A 0.022279 3.7227e-06
18:39670005 C A 0.734770 -7.1663e-05
18:39674971 A G 0.042941 -8.3843e-06
18:39675262 G A 0.040393 -2.6137e-05
18:39678878 C A 0.324952 -2.7824e-05
18:39681188 C G 0.042724 -1.1611e-05
18:39697934 A G 1.498697 8.6868e-05
18:39700979 G A 0.172684 -1.2000e-05
18:39702143 T C 1.031104 8.8889e-05
18:39712323 A G 0.027047 2.9649e-05
18:39723871 A G 0.590668 -2.7203e-05
18:39744969 A G 1.034382 -1.0498e-05
18:39747202 G T 0.373998 6.8534e-05
18:39755254 A G 0.050757 6.0446e-05
18:39759002 T C 0.082354 -3.7434e-05
18:39770564 T C 0.031357 4.0808e-05
18:39771857 A G 0.234496 6.7318e-05
18:39772410 A C 0.034132 2.1374e-05
18:39778311 T C 0.128665 5.0070e-05
18:39791331 C T 0.033548 -8.7813e-06
18:39797072 A T 0.078249 1.8381e-04
18:39804913 A G 0.057242 -1.7678e-04
18:39808660 T G 1.638852 -1.4111e-05
18:39816534 A G 1.216495 -9.8560e-06
18:39822826 C A 0.056905 1.1450e-04
18:39824449 T C 0.686220 2.0713e-05
18:39838071 G A 0.047122 -8.9604e-05
18:39838719 C T 0.090566 -1.8794e-05
18:39846611 C G 0.070384 -2.3517e-05
18:39854594 G A 0.241870 6.6279e-05
18:39856960 G A 1.652870 -9.0346e-07
18:39865290 T A 0.026787 -1.8743e-05
18:39870310 A G 1.439007 1.3898e-04
18:39878775 G A 0.062445 -7.5532e-05
18:39879452 C G 0.186702 -3.9542e-04
18:39881864 A G 0.070654 -3.5179e-05
18:39882851 G A 1.642217 1.3700e-05
18:39892281 A G 0.283818 -2.8790e-04
18:39902655 T G 0.061445 -9.2511e-06
18:39905310 A C 1.243117 1.7257e-05
18:39906100 T C 0.145377 -1.0367e-05
18:39909598 C T 0.031221 4.5855e-05
18:39910535 T C 0.060248 2.3806e-05
18:39925134 A G 0.606553 -1.0017e-04
18:39933692 C T 0.033850 1.8258e-04
18:39937220 A G 0.046418 4.1286e-05
18:39938510 C A 0.037167 2.0798e-05
18:39939110 C T 0.093384 -3.7451e-05
18:39945791 T C 0.050712 7.0765e-06
18:39949340 A C 0.027865 5.2009e-05
18:39950209 C T 0.033331 2.3041e-04
18:39966581 T G 0.190483 -4.5934e-05
18:39972643 T C 0.024710 -9.4553e-06
18:39983324 A G 0.066937 -5.1420e-05
18:39996521 G T 0.078141 -4.3648e-05
18:40011482 G A 0.190383 -1.1558e-04
18:40013669 T C 1.600542 2.6957e-05
18:40014608 A G 0.027592 1.3993e-04
18:40023782 A G 0.253662 -7.7660e-05
18:40028311 G A 1.637157 3.2780e-05
18:40037070 C T 0.036609 -1.0376e-05
18:40050031 A G 0.055554 -1.0287e-04
18:40050171 C T 0.284854 -5.0870e-05
18:40062993 T C 1.592655 4.2327e-06
18:40064000 C T 0.212860 -1.1295e-05
18:40070199 G A 0.253892 -6.0872e-05
18:40075956 T C 0.237118 -7.3006e-05
18:40082745 T G 0.063331 1.5118e-05
18:40097087 T C 0.395563 9.2138e-06
18:40098512 G A 0.650585 -2.7428e-05
18:40098882 C T 0.033224 2.1275e-04
18:40101187 A G 0.036317 1.8985e-05
18:40102641 A C 0.246943 -9.9785e-05
18:40105657 C T 0.255061 -5.8309e-05
18:40115694 A G 0.171506 -2.4804e-05
18:40140404 A G 1.435171 -3.5575e-05
18:40160210 T A 0.075999 -2.1515e-05
18:40160870 G A 0.030835 -6.1833e-05
18:40162858 G A 0.034811 3.6163e-06
18:40164546 C T 0.066116 2.4869e-05
18:40166260 G A 0.029627 3.6732e-05
18:40176288 G A 0.239196 -3.7823e-05
18:40178611 G A 0.029556 -4.9174e-05
18:40183618 A G 1.526828 2.6889e-05
18:40184499 T C 0.048229 -4.2111e-05
18:40185792 T C 0.062322 -1.8400e-05
18:40187197 A G 0.435509 -3.1766e-05
18:40195139 G T 0.321115 5.2954e-05
18:40196128 C G 0.944397 9.1297e-06
18:40196798 C A 0.695899 4.5547e-05
18:40202685 G A 0.138425 -9.0267e-06
18:40204096 G A 0.125611 -5.2901e-06
18:40206520 G C 0.033217 2.3615e-05
18:40215575 C T 0.379574 -3.2297e-05
18:40221154 T G 0.036758 5.3168e-05
18:40221235 A G 0.065107 -1.8811e-04
18:40222717 G A 0.082705 -1.1516e-04
18:40225279 G A 0.250770 2.3632e-05
18:40230306 A G 0.050695 1.1318e-04
18:40239420 G T 0.187906 -3.0934e-05
18:40248411 G A 0.036372 -4.7366e-05
18:40253155 T G 0.521230 -2.3901e-05
18:40268779 C T 0.046151 -5.4498e-05
18:40270628 G A 0.063078 5.9727e-05
18:40277374 A G 0.038001 4.7803e-05
18:40287151 T G 0.020387 3.8307e-05
18:40287391 A C 0.055239 1.5282e-05
18:40288293 T C 0.548694 -4.5479e-06
18:40291799 G T 0.056677 7.9326e-05
18:40292927 A G 0.045914 4.8525e-05
18:40299484 T C 0.066015 -1.4532e-05
18:40310331 T C 0.037157 4.5849e-05
18:40310696 T C 0.381191 -1.5486e-05
18:40322876 T C 0.036099 -5.7356e-05
18:40323497 T G 0.702037 -1.8531e-05
18:40323567 T C 0.041439 -8.8307e-05
18:40324824 G T 1.368211 5.5301e-06
18:40324855 T C 0.077265 -6.1429e-08
18:40330415 G A 0.063954 -1.9331e-04
18:40358172 T C 0.175572 5.9030e-06
18:40374489 A G 0.031016 -8.4009e-05
18:40374649 A C 0.030864 5.6558e-06
18:40377844 G A 0.355533 -5.2860e-05
18:40386803 G A 0.022798 -3.0700e-05
18:40399779 G T 0.032357 -2.0945e-05
18:40403562 A G 0.153417 -6.3731e-05
18:40416250 G A 0.044606 4.6541e-05
18:40420881 C G 0.086798 2.6689e-05
18:40423951 T G 0.032256 -2.4603e-05
18:40427025 T C 0.084065 -1.4344e-04
18:40428216 T C 0.266778 -6.2862e-05
18:40440735 A G 0.020682 2.8896e-05
18:40456417 T C 0.070692 6.6526e-05
18:40461367 A G 0.743034 -5.1713e-05
18:40483581 C T 1.876476 1.2600e-04
18:40484792 T C 0.081339 -5.0858e-05
18:40496697 C T 0.286464 -4.0836e-05
18:40499029 T C 1.824278 -2.0517e-06
18:40503349 C G 0.346851 -2.8998e-05
18:40509100 C T 0.198955 3.7443e-05
18:40511407 G A 0.078440 -5.3152e-05
18:40512264 T C 0.142472 -5.4913e-05
18:40514416 C T 0.038751 2.8807e-05
18:40517898 G A 0.576702 -2.2025e-06
18:40517986 T G 0.056791 -1.7014e-05
18:40526104 T C 0.119817 -1.5870e-05
18:40529847 C T 0.152609 6.7142e-05
18:40538677 A G 1.450751 8.7518e-06
18:40538868 G A 0.022724 -4.8704e-05
18:40552063 G T 1.977059 2.8938e-05
18:40557163 C T 0.116234 1.2008e-05
18:40560697 A G 0.281076 -2.3739e-05
18:40582943 C T 0.174690 4.6941e-05
18:40591084 A G 0.218306 4.3336e-06
18:40591894 T C 0.092458 -2.5018e-05
18:40592337 C T 0.220098 2.5417e-06
18:40595767 C T 0.087288 -1.9683e-05
18:40618763 C T 0.025820 -4.4111e-05
18:40619706 A G 1.859410 9.2265e-06
18:40622639 T C 0.327545 -4.0559e-05
18:40638098 G T 0.110667 2.3786e-05
18:40639041 C T 0.101173 -1.3212e-05
18:40642244 T A 0.034103 -1.9495e-05
18:40655470 A C 0.099369 1.0408e-04
18:40666583 T C 0.191126 1.6767e-05
18:40670588 T C 0.020844 -5.8243e-05
18:40677254 C G 0.023022 -4.1652e-05
18:40678235 C T 0.624496 6.1376e-06
18:40687220 G A 0.210958 -2.8045e-06
18:40697654 G A 0.097093 -1.9514e-05
18:40700439 C T 0.033363 3.6943e-05
18:40704374 C A 0.023113 1.7364e-06
18:40713224 G A 0.088171 1.1975e-05
18:40722195 A G 0.022831 -2.9679e-05
18:40728372 G A 0.220675 -1.0795e-05
18:40735531 A G 0.745316 -3.2051e-06
18:40737958 G A 0.153553 3.6481e-05
18:40740904 A G 0.131693 -3.4049e-05
18:40756768 G A 0.508635 3.9921e-06
18:40776444 T G 0.307316 1.7405e-05
18:40808798 T G 0.401678 2.7004e-05
18:40816656 G T 0.111644 -4.2034e-05
18:40823162 G A 0.061682 -1.1439e-05
18:40825387 C T 0.021717 7.7104e-06
18:40834160 A G 0.021078 -6.0045e-05
18:40847908 C A 0.043834 2.4778e-05
18:40850986 T G 0.172226 1.6589e-05
18:40872273 C T 0.441581 1.4865e-05
18:40876063 T C 0.089317 2.9071e-05
18:40892979 T G 0.072156 1.3812e-05
18:40895665 G A 1.977659 4.5043e-05
18:40896137 A C 0.096133 -3.0113e-06
18:40899888 C T 0.089518 3.4152e-05
18:40901976 T C 0.144452 -7.0735e-05
18:40925690 G A 0.170243 -5.3786e-05
18:40933968 T C 0.565855 -2.8198e-05
18:40942574 G C 0.473507 -1.9612e-06
18:40943426 A G 0.075925 3.4621e-05
18:40946409 G C 0.686360 3.6241e-06
18:40964369 A G 0.023733 -3.7389e-05
18:40970397 G A 0.113640 1.7087e-04
18:40971984 G A 0.130233 2.1338e-05
18:40972892 C A 0.425700 -1.6299e-05
18:40988064 T C 0.054438 8.9421e-06
18:40988439 G C 0.393979 -2.4679e-05
18:40990377 C T 0.537854 -1.6156e-04
18:41002846 A G 0.660601 3.9333e-05
18:41008965 A G 0.076726 -5.0381e-05
18:41012939 A G 0.429358 4.5970e-05
18:41013990 G A 0.080235 -1.3844e-05
18:41014155 C T 0.083481 4.5124e-05
18:41021722 T C 1.240189 1.4156e-04
18:41022206 A G 0.076600 3.1320e-05
18:41023420 A G 0.318892 -2.4886e-05
18:41032735 T G 0.028355 7.9990e-05
18:41034900 T C 0.162580 2.5079e-06
18:41040953 G A 1.558928 1.1982e-04
18:41042547 G T 0.119311 1.0435e-04
18:41043652 A G 0.031954 5.1294e-06
18:41060293 T G 0.076171 -6.6310e-05
18:41063104 C T 1.966721 4.2168e-05
18:41082209 G A 0.090274 -2.0978e-05
18:41088500 A G 1.520580 2.7179e-04
18:41088685 C T 0.189928 2.8566e-05
18:41093183 G A 0.052893 6.9005e-04
18:41098256 C T 0.470199 3.5100e-05
18:41107148 C T 0.299080 9.5918e-06
18:41119222 T C 0.056869 2.8931e-05
18:41134775 T G 0.196852 -4.6023e-05
18:41141292 A G 0.070913 -5.0920e-05
18:41143412 T C 0.043935 -9.5063e-06
18:41146660 T C 0.112443 7.2030e-05
18:41147697 T C 0.740139 6.4473e-05
18:41149067 T G 0.208549 2.1142e-06
18:41150167 A G 0.537175 4.5841e-05
18:41154089 G T 0.288979 6.0122e-05
18:41155806 C T 0.555082 -1.1776e-06
18:41156992 G A 0.051338 2.6550e-04
18:41157177 A G 0.040585 3.0774e-05
18:41160220 A G 0.384901 -8.3317e-06
18:41161522 T G 0.107454 7.6796e-06
18:41163669 T G 0.506503 -5.6519e-05
18:41174855 G A 0.526224 2.3774e-05
18:41187284 T C 0.032509 6.4901e-05
18:41190293 A G 0.554712 -7.4917e-05
18:41192213 A G 1.635427 1.7322e-05
18:41200649 A G 0.081300 -1.1829e-04
18:41201651 A G 0.719612 4.6402e-06
18:41211859 T C 0.252429 7.1350e-05
18:41213971 T G 1.823811 -2.1109e-04
18:41215777 T C 0.025401 1.3238e-06
18:41228047 A G 0.080125 -9.0291e-05
18:41233502 C A 0.604005 -2.0359e-05
18:41237998 G C 0.046765 1.3457e-04
18:41238559 G C 0.055217 6.7345e-05
18:41243477 T C 0.061108 1.9277e-06
18:41244185 G T 1.523504 2.4950e-05
18:41246545 A G 0.564037 1.0931e-05
18:41252197 G T 0.033438 3.1316e-05
18:41253453 T C 0.443814 -2.0009e-06
18:41278756 C T 0.030474 -4.7547e-06
18:41283822 T C 1.072088 4.9202e-05
18:41306110 T C 0.092072 7.8101e-05
18:41311124 C T 0.031137 -6.8860e-06
18:41311133 A G 1.825645 8.1965e-06
18:41323196 C T 0.074204 -8.2548e-05
18:41324370 G A 0.889106 -2.4129e-05
18:41333004 A G 0.299343 2.8444e-06
18:41339382 C T 0.512634 -3.4843e-05
18:41340086 T G 0.354887 -1.5237e-05
18:41345794 A G 0.377085 4.3445e-06
18:41351195 T C 0.058625 -1.3231e-05
18:41351345 A G 0.065272 1.0900e-05
18:41355977 A G 0.096957 -1.3379e-05
18:41364337 C G 0.593028 6.8778e-05
18:41371912 G T 0.025096 8.1013e-06
18:41373097 G T 0.994911 2.7748e-06
18:41379145 A G 0.029082 1.4514e-05
18:41393388 G T 0.083581 -3.3584e-05
18:41397884 G A 1.224957 1.1986e-05
18:41406611 T G 0.572866 2.4427e-04
18:41406624 A G 0.026372 8.5339e-06
18:41413004 G A 0.257729 -3.0248e-07
18:41413115 C A 0.691037 -2.3840e-05
18:41424097 A G 0.282585 5.2770e-05
18:41426151 A G 0.599533 -2.3255e-06
18:41435011 C T 0.082432 -1.0229e-04
18:41448987 G T 0.115617 -1.5566e-04
18:41454348 T C 0.031945 -1.1010e-05
18:41455829 A G 0.025450 2.9634e-05
18:41464159 G A 0.743005 -1.0839e-05
18:41480418 A G 0.044597 1.7990e-05
18:41486749 T C 0.339996 9.3699e-05
18:41492184 A G 0.144124 -1.1724e-04
18:41499816 A G 0.112621 -1.2086e-04
18:41504114 C T 0.071647 -8.9140e-05
18:41509738 C T 0.563875 -4.7354e-05
18:41510594 A G 0.187900 -2.9587e-05
18:41516808 T C 0.161181 -7.2851e-05
18:41529465 G A 0.977286 7.2954e-05
18:41536513 A G 0.051890 -5.3584e-06
18:41554288 T G 0.093877 -5.2044e-05
18:41558306 G A 0.054327 4.9683e-05
18:41563248 T C 0.027358 -1.9236e-05
18:41573906 G A 1.167409 1.1692e-04
18:41586957 T G 0.073260 4.6640e-04
18:41588906 A G 0.062675 9.6412e-06
18:41592114 C T 0.058144 -9.1989e-06
18:41612379 A G 0.076074 -1.0726e-04
18:41617576 A G 0.635119 -8.6027e-07
18:41619523 G A 0.078460 6.1705e-04
18:41619669 T C 1.137084 2.4017e-06
18:41624317 C T 0.039202 -1.8372e-05
18:41627213 T C 0.064386 2.7177e-05
18:41627797 C A 0.642967 1.1798e-04
18:41629251 T A 0.024499 2.8626e-05
18:41635413 T C 0.097278 -4.3524e-06
18:41655963 G A 0.055580 -4.6598e-05
18:41656493 C T 0.591116 -1.5681e-05
18:41667660 A G 0.068388 -4.6924e-05
18:41691948 A G 0.209309 -4.7328e-05
18:41701802 T C 0.024330 -9.3680e-05
18:41704789 A G 0.572791 1.6260e-05
18:41713306 T G 0.057333 5.9241e-07
18:41720461 C T 0.060816 1.3703e-05
18:41724969 A G 0.022717 1.9975e-05
18:41728933 C G 0.234859 -3.1203e-05
18:41728970 G A 0.763748 -1.5527e-06
18:41729058 G A 0.020981 -7.3799e-05
18:41730199 G A 0.045525 -6.7170e-05
18:41734199 T C 1.109784 -2.5047e-05
18:41737085 C T 0.081335 -5.8080e-05
18:41751006 C T 0.050222 -3.6304e-05
18:41756499 T C 0.030702 4.2678e-06
18:41761720 G A 0.307775 -4.4820e-05
18:41762394 G C 0.033993 -9.9742e-08
18:41763392 A G 0.099943 -2.6374e-05
18:41794513 A G 0.340590 -3.0532e-05
18:41794925 A G 0.070163 -9.2116e-06
18:41802686 G T 1.220799 -2.0362e-05
18:41806636 C T 0.023204 1.3533e-05
18:41807852 C T 0.249258 -6.9723e-05
18:41809479 G A 0.141382 -8.4227e-05
18:41813423 G A 0.033305 -4.5814e-05
18:41823139 C T 0.216436 6.0730e-05
18:41829505 G A 0.043652 -4.8201e-06
18:41838320 G A 1.607851 -2.5507e-05
18:41839685 T C 1.542699 -1.0510e-05
18:41855285 G T 0.020439 7.7794e-05
18:41860013 T C 0.033746 1.0586e-05
18:41867582 C G 0.264629 -2.4687e-05
18:41874083 C G 0.138957 5.1949e-05
18:41874178 T C 0.240497 -9.3588e-06
18:41893207 G A 0.509327 -4.5450e-05
18:41897509 A G 0.062445 5.1605e-05
18:41909118 T C 0.047180 -6.3576e-05
18:41943357 A G 0.281381 1.3555e-05
18:41963022 T G 0.058985 7.7797e-06
18:41967501 C A 0.339080 -2.5751e-05
18:41968245 A G 1.721768 -2.1284e-05
18:41985474 C T 0.050355 1.2601e-04
18:42004801 C T 0.050192 -1.1925e-04
18:42006876 T C 1.480784 -1.3254e-05
18:42007709 G C 0.076415 -4.5614e-05
18:42031332 A C 0.038410 -6.9040e-05
18:42031615 T C 0.051390 1.7428e-05
18:42032856 G C 0.025044 -3.9581e-05
18:42033547 G A 0.233597 -5.5803e-05
18:42038435 G A 0.336750 5.0857e-05
18:42040053 G A 0.032811 2.4747e-05
18:42040585 A C 0.599591 -1.0691e-04
18:42044784 G A 0.094808 1.7452e-05
18:42060853 T C 0.464529 -5.8810e-05
18:42070177 G A 0.506487 6.2254e-05
18:42085010 A C 0.284166 -1.2691e-04
18:42085122 G T 0.095458 -7.3565e-05
18:42088799 A G 0.020503 -5.6543e-05
18:42094408 T C 1.921310 4.2451e-05
18:42095716 T C 0.110878 -4.4116e-05
18:42098308 T C 0.137639 1.1508e-05
18:42099615 A C 0.029293 -5.6952e-05
18:42104424 C T 0.089891 -3.3670e-05
18:42104777 T C 0.050069 -1.0895e-04
18:42121775 G A 0.071942 -5.2773e-05
18:42127194 T C 0.959250 1.3889e-05
18:42136914 G T 0.302251 5.5656e-05
18:42144022 T C 0.057086 -6.2025e-05
18:42146367 G A 0.238748 -7.1272e-05
18:42146531 T C 0.028650 7.2570e-06
18:42151268 A G 0.553907 6.4241e-05
18:42162538 A G 0.326036 -1.1623e-04
18:42186284 C T 0.028777 2.2227e-05
18:42192225 C T 1.856054 6.4209e-05
18:42194394 T C 0.075460 -5.2590e-05
18:42195522 C A 0.072582 1.1325e-05
18:42201588 C T 0.053935 -9.7013e-05
18:42203453 T C 0.211234 1.0006e-04
18:42209961 G T 0.047255 -9.9772e-05
18:42219956 G A 0.196631 -2.4113e-06
18:42222364 T C 0.419088 7.3349e-05
18:42223770 C A 0.607566 -8.3510e-05
18:42224082 A G 0.044405 -4.4764e-05
18:42231094 G A 1.270056 -7.7950e-05
18:42233012 T C 0.307405 1.5910e-04
18:42238508 T C 0.030663 -4.5682e-05
18:42242174 G C 0.077236 -3.6290e-05
18:42244379 T C 0.130022 1.4030e-04
18:42252408 T C 0.078979 -5.5360e-05
18:42258258 C T 0.162813 6.4708e-08
18:42262428 G A 0.038306 -9.9714e-06
18:42280093 A G 1.735484 1.5459e-05
18:42282685 T G 0.030114 -1.8831e-05
18:42287432 G A 0.077100 -4.4633e-05
18:42289601 T G 1.335646 -3.0096e-05
18:42292084 T C 0.305954 -1.6685e-04
18:42301842 T G 0.389341 -9.1216e-06
18:42304100 G A 0.528230 1.1505e-04
18:42304171 T G 0.053107 4.3406e-05
18:42309987 C A 0.026833 -4.2605e-05
18:42317790 G T 0.436716 -5.8352e-05
18:42318188 T C 0.058537 -3.5747e-05
18:42319288 C T 1.560074 -2.8021e-05
18:42325886 A G 0.511816 3.8335e-05
18:42329076 A C 0.241912 1.1580e-05
18:42330056 T C 0.492695 2.0575e-07
18:42332055 A C 1.390668 -3.5023e-05
18:42338029 G A 0.150372 8.7172e-05
18:42341508 G T 0.412292 -1.3713e-04
18:42343750 T C 0.068846 -7.6679e-06
18:42343809 A C 0.051929 8.9004e-05
18:42348576 A G 0.142268 1.2354e-04
18:42351071 C T 1.640533 1.5035e-05
18:42351179 C G 0.411470 2.7527e-05
18:42355348 A G 0.059433 1.0119e-04
18:42359256 A G 0.084753 6.5331e-06
18:42361969 T C 0.129616 7.5957e-05
18:42368549 A C 0.389487 -1.7308e-05
18:42371293 A G 0.080767 7.7782e-06
18:42391662 T C 0.021195 -3.0519e-05
18:42408542 T C 0.156403 -9.2935e-05
18:42408630 T G 0.033597 -3.0384e-05
18:42411954 T G 0.083860 -1.7932e-04
18:42415090 G A 0.157646 4.1301e-05
18:42416764 T G 0.038131 -2.9147e-05
18:42422317 G T 0.025106 -6.2417e-05
18:42425883 T G 0.629777 -1.0022e-04
18:42432072 T C 0.036563 -4.5984e-05
18:42433385 A G 0.049890 1.9578e-06
18:42437417 C T 1.767319 -2.4068e-04
18:42438917 C T 0.143949 6.4528e-05
18:42439886 T C 0.819864 -1.6162e-05
18:42456653 A G 1.128301 2.1605e-05
18:42457812 A G 0.073847 8.5901e-06
18:42464187 A G 0.058388 3.8675e-06
18:42470730 G C 0.094059 5.1703e-05
18:42493907 A C 1.763265 -6.7326e-05
18:42500523 A G 0.204551 1.3257e-04
18:42503284 G A 0.491176 -8.5603e-06
18:42504850 G A 0.024937 3.3115e-06
18:42514448 G A 0.934803 1.1077e-04
18:42524209 A G 0.057427 -2.8306e-05
18:42525451 G A 1.376679 -1.3637e-05
18:42526328 T C 1.178497 -1.3340e-05
18:42529996 C G 0.419643 -3.7574e-05
18:42532606 A G 0.262533 -1.8024e-04
18:42532693 A C 0.228903 3.6570e-05
18:42549873 A G 0.049384 1.2087e-05
18:42553350 G A 0.379834 -2.6912e-05
18:42554582 A G 0.103601 -1.3128e-04
18:42558001 G A 0.056051 -4.9101e-06
18:42558392 G A 0.041069 3.2901e-05
18:42565261 T C 0.040569 1.5470e-05
18:42570721 C T 0.168909 -3.1640e-05
18:42573150 C T 1.921923 2.1399e-06
18:42573843 G A 0.095669 3.0170e-05
18:42576208 A G 0.021896 4.8325e-05
18:42578083 A G 0.519840 -2.8811e-06
18:42578965 A G 0.058222 4.2384e-05
18:42588177 A G 0.089894 -1.0932e-05
18:42589714 A G 0.102199 3.6371e-05
18:42594280 C T 0.196245 -9.2869e-05
18:42598831 A G 0.033334 -7.2429e-06
18:42598849 C T 0.041630 7.7486e-05
18:42600074 T C 0.599383 8.1713e-05
18:42604409 T C 0.500527 -2.0365e-04
18:42606925 G A 0.544326 -1.1133e-05
18:42612091 T C 0.800646 -3.3289e-05
18:42612810 T C 0.060481 -5.3560e-05
18:42613046 T C 0.076820 -1.5285e-05
18:42615244 C T 0.151943 1.4352e-04
18:42616943 T C 0.810562 -1.7314e-05
18:42618578 C G 0.033188 6.4590e-05
18:42619378 T G 1.677203 -6.6954e-06
18:42626036 A C 0.368481 2.1351e-04
18:42626173 G A 0.041085 -9.2219e-05
18:42627583 A G 0.034658 3.5159e-05
18:42629067 C A 0.425106 -7.8371e-06
18:42633838 A G 0.070173 -8.9931e-06
18:42637790 T C 0.320099 -1.4548e-04
18:42652500 G A 0.071945 1.0620e-04
18:42655104 T C 0.027878 -2.3609e-05
18:42663382 C T 0.932060 -7.8017e-06
18:42663735 T C 0.042701 -4.7406e-05
18:42677468 C T 0.541576 -1.7493e-05
18:42680242 T C 0.145147 -6.8498e-06
18:42682679 A T 0.034295 7.9222e-05
18:42689544 A G 1.272695 -4.4957e-05
18:42690982 T C 0.026394 -1.9223e-05
18:42695265 G C 0.052967 -4.3378e-05
18:42701052 C A 0.044132 7.8400e-05
18:42713485 T C 1.491355 -2.9553e-05
18:42725662 G A 0.348685 8.6112e-06
18:42732735 T C 0.160788 4.9557e-05
18:42736474 T C 0.804447 1.1854e-05
18:42737291 T C 0.047320 -1.6605e-04
18:42738741 A G 0.182090 -2.5669e-05
18:42741032 T C 0.240101 1.9518e-06
18:42743827 T C 0.042808 3.5701e-05
18:42749311 A G 0.043899 4.1823e-05
18:42749678 A G 0.221227 1.8947e-05
18:42754468 C T 0.227712 -2.6043e-04
18:42758793 C G 0.054480 1.9765e-05
18:42764407 A G 0.035736 1.1855e-05
18:42764967 G A 0.145900 -3.2674e-05
18:42783135 T C 0.357354 -1.0914e-04
18:42784049 T G 0.604317 1.0961e-05
18:42788592 T C 0.080868 2.2538e-05
18:42797736 C T 0.073711 3.6176e-05
18:42801202 A G 0.180298 3.2601e-05
18:42808059 G T 0.562946 -2.0930e-06
18:42808945 G A 0.244288 6.5638e-06
18:42817147 A G 0.557455 1.2699e-05
18:42818171 G T 0.042636 -3.9164e-05
18:42818646 C T 0.176053 8.2162e-05
18:42819958 T C 0.053720 4.8422e-05
18:42823048 C T 0.187952 2.9241e-06
18:42823514 G A 0.435846 6.3561e-06
18:42826367 A G 0.033603 1.0492e-04
18:42829030 T C 0.189201 -1.8663e-07
18:42836955 G T 0.118265 -2.4258e-05
18:42837859 A C 0.182103 -2.1766e-05
18:42837872 G A 0.921625 2.0472e-04
18:42839275 G A 0.091277 4.7148e-05
18:42843207 T C 0.409601 1.2080e-05
18:42843373 T C 1.151424 1.0794e-04
18:42847744 G A 0.046995 -4.3410e-05
18:42849564 G A 0.094098 7.7296e-05
18:42855600 C T 0.211396 -1.9997e-07
18:42859635 T G 0.111329 3.2571e-05
18:42864543 A G 0.070316 2.0142e-05
18:42865210 T G 0.121956 2.6668e-05
18:42868041 A C 1.215437 3.4363e-04
18:42870971 A G 0.060368 5.3517e-05
18:42875827 C T 0.362959 1.8706e-05
18:42877575 G A 0.643396 -5.3439e-05
18:42879087 G A 0.278979 -2.6101e-04
18:42886820 T C 0.081491 1.4220e-05
18:42889900 G A 0.033889 -2.0452e-05
18:42895221 G C 0.045145 -9.4772e-06
18:42907637 G A 0.033535 1.2720e-04
18:42909022 C T 0.034775 4.4812e-05
18:42910347 G A 0.240225 -2.0709e-04
18:42913592 C T 0.156929 8.9541e-06
18:42920563 T C 0.232626 -4.5280e-06
18:42924995 G A 0.159081 1.8416e-05
18:42928246 C T 0.052610 3.9707e-05
18:42930030 T C 0.057924 9.3454e-06
18:42939704 A C 0.034051 3.2889e-05
18:42953583 T G 0.056382 2.0740e-05
18:42956672 A T 0.844132 -3.8387e-05
18:42957842 C T 0.060683 1.2535e-04
18:42964155 T C 0.153300 1.1527e-04
18:42967340 G A 1.463928 3.5028e-04
18:42967932 C T 0.049689 3.7568e-05
18:42972289 G A 1.055386 -2.3727e-05
18:42988275 A C 0.051348 8.1684e-06
18:42989047 T G 0.085831 8.5907e-06
18:42990841 A G 0.199198 4.1618e-05
18:42990931 G A 0.985839 -1.0689e-05
18:42991234 A G 0.068570 -6.8483e-05
18:42991252 A G 1.190432 -4.0274e-07
18:42991515 A G 1.155562 -1.9672e-05
18:42993234 T C 0.145997 1.9937e-05
18:42994813 G C 0.807777 1.9689e-06
18:43000393 T C 0.075795 -2.1247e-05
18:43013572 A G 1.078602 -2.6708e-05
18:43019644 T C 0.030160 -2.6311e-05
18:43030862 A G 0.149499 2.9702e-05
18:43032436 A G 0.086652 1.6545e-05
18:43033662 A G 0.552281 -6.1302e-06
18:43035743 A G 1.672179 -9.2045e-06
18:43035824 C T 0.024522 -2.7279e-05
18:43041653 A C 0.134751 7.5041e-05
18:43043685 C T 0.580344 3.6558e-06
18:43044862 C T 1.145134 -1.2114e-05
18:43049816 C T 0.551687 -1.8541e-05
18:43061950 C T 0.053120 3.9926e-05
18:43065460 C T 1.077278 -6.4667e-05
18:43069081 C T 0.237008 -1.6367e-05
18:43081092 C G 0.046898 5.2994e-05
18:43085771 T C 1.830393 -4.9014e-06
18:43093773 G C 0.052068 -3.7037e-05
18:43100316 C T 0.135870 1.3386e-04
18:43101234 T C 0.029082 -6.6719e-06
18:43101269 A C 0.243691 -1.6692e-04
18:43102067 T G 0.020442 4.8649e-05
18:43107597 A G 0.074139 4.8381e-05
18:43117400 A G 0.189610 -9.5416e-06
18:43117948 C T 0.023700 -9.8840e-05
18:43129717 G T 0.187423 2.6294e-05
18:43138006 A G 0.242701 -8.7242e-05
18:43139199 G A 0.040234 7.6513e-05
18:43142683 C T 1.937529 -9.4393e-06
18:43144642 C T 0.807072 -2.7590e-05
18:43146039 C T 0.033042 -3.0788e-05
18:43150994 T C 0.162093 -3.6972e-05
18:43151556 T C 1.872679 8.6516e-06
18:43153917 A C 0.049689 8.3222e-07
18:43153949 C T 0.146974 -2.1959e-05
18:43160315 A G 0.135380 1.4052e-05
18:43164869 C G 0.051594 -6.9566e-05
18:43165374 G A 0.048582 5.8181e-05
18:43172115 A C 0.122040 1.0630e-04
18:43181592 C T 0.252000 -9.3006e-05
18:43182006 G A 1.449368 1.3282e-05
18:43182342 C T 0.119132 3.3868e-05
18:43183903 T C 0.042734 -7.4431e-05
18:43186842 A G 1.443798 8.6756e-06
18:43198141 C T 0.791564 5.2908e-04
18:43202404 T C 1.423473 1.1002e-05
18:43206985 G A 1.893990 -2.6899e-06
18:43210194 A G 0.817615 -1.1652e-05
18:43222080 G C 0.061449 1.8429e-05
18:43226100 A G 0.087262 2.5375e-05
18:43229254 A G 0.769584 -1.0642e-04
18:43229289 C T 0.997293 4.2037e-05
18:43229858 A G 0.037969 4.4598e-05
18:43232632 T C 1.954998 -1.8146e-05
18:43232661 C G 0.091092 1.2290e-05
18:43236138 C A 1.649501 9.0852e-09
18:43236930 G A 0.032623 -1.7379e-04
18:43238612 A G 0.045220 -9.6587e-05
18:43239974 C T 0.738876 -5.2951e-06
18:43247784 T C 0.905101 1.8287e-05
18:43250379 G A 0.781392 -7.3350e-06
18:43252883 A G 0.302686 3.7366e-05
18:43253340 A G 0.067479 3.8560e-05
18:43260572 T C 0.177007 -4.2602e-05
18:43262359 A G 0.887830 -7.1328e-06
18:43262408 A G 0.034746 -5.2343e-05
18:43262448 C A 0.026696 -1.6196e-04
18:43270700 A G 0.349223 1.9054e-05
18:43272198 C T 1.299437 -8.2450e-06
18:43281109 A C 0.123455 2.8944e-05
18:43295094 C A 0.753378 -1.1017e-05
18:43296286 A G 0.183502 -1.4569e-04
18:43296748 T C 1.044019 4.1240e-06
18:43297136 C G 0.411334 -1.6092e-06
18:43298035 A G 0.034794 -3.3358e-06
18:43298608 A G 0.371749 1.9427e-05
18:43299344 T C 0.027443 -5.3874e-05
18:43299709 T C 0.418170 -5.4669e-05
18:43303089 G A 1.666346 6.2737e-05
18:43304783 A G 0.053071 1.0268e-04
18:43307246 T C 0.978740 4.3855e-05
18:43307455 T C 1.841857 8.7864e-05
18:43308230 G T 0.048044 2.3523e-05
18:43308376 T C 0.053623 1.1434e-05
18:43309911 T C 0.727584 -1.3201e-05
18:43310138 A G 0.024135 6.4822e-05
18:43310415 A G 0.131297 1.2061e-05
18:43314100 T C 0.126266 -1.8297e-05
18:43314962 G C 0.130814 3.7831e-06
18:43316966 C T 1.086541 3.0933e-05
18:43319274 A G 0.133514 -1.4108e-05
18:43321412 G A 0.949652 3.8549e-05
18:43337221 C T 0.063708 6.5244e-05
18:43354484 A G 0.131398 1.9281e-05
18:43354890 C T 0.102735 3.2881e-05
18:43365140 T C 0.378961 -1.2967e-05
18:43373121 T G 0.103273 1.3007e-05
18:43383108 A G 1.265606 -3.9283e-06
18:43395175 G C 1.915227 1.5424e-04
18:43404617 T C 0.038037 6.3997e-05
18:43411010 A G 0.067203 4.0493e-05
18:43415923 T C 0.222045 1.2023e-05
18:43419003 C T 0.276814 8.5503e-05
18:43420177 A G 0.220981 1.7987e-05
18:43424771 C A 0.042747 1.1952e-04
18:43425181 C T 0.055626 6.8373e-05
18:43429337 G A 0.275645 8.7255e-05
18:43436700 G A 0.080930 -1.7506e-05
18:43444032 C T 0.105747 2.8286e-05
18:43444838 T C 0.036602 2.1709e-04
18:43444886 C T 0.140729 -4.8182e-05
18:43447222 T C 1.411461 7.1246e-06
18:43447276 G A 0.022415 4.3812e-05
18:43449231 C G 0.389448 -2.7433e-05
18:43451931 A G 1.136497 -4.0568e-05
18:43454201 A G 0.213704 2.5271e-05
18:43456075 T C 0.054662 2.3090e-04
18:43457656 C T 0.262598 4.8960e-05
18:43463034 A G 1.285970 -1.1624e-05
18:43475042 G C 1.940051 8.9679e-05
18:43481075 A G 0.281472 3.2977e-05
18:43481370 T C 1.560486 1.6292e-05
18:43496508 A G 0.028962 -1.9016e-05
18:43496539 A G 0.064737 2.4402e-06
18:43497710 G A 1.125101 5.1216e-06
18:43508607 G A 0.129879 4.1652e-05
18:43508856 G C 0.080592 -2.1446e-06
18:43519825 T C 0.158607 -3.3621e-05
18:43521578 C A 0.048599 6.0410e-05
18:43523997 C T 0.032058 -5.5854e-05
18:43526047 A C 0.364813 3.7852e-06
18:43526498 G A 0.040591 2.0400e-05
18:43527407 G C 0.044266 -8.8993e-05
18:43530760 C T 0.045320 -2.9876e-05
18:43531186 T C 0.028082 -6.3793e-06
18:43534824 C T 0.158425 -3.0043e-05
18:43543239 T C 0.320190 -4.0848e-05
18:43552295 A G 0.028972 3.4369e-05
18:43554371 G T 1.638264 2.8088e-05
18:43556952 T C 0.283231 1.0370e-05
18:43557138 A G 0.035242 7.2812e-05
18:43557625 T C 0.480943 1.5158e-05
18:43561288 C T 0.051104 -3.2029e-05
18:43563236 A G 0.083127 -1.0110e-05
18:43566304 G T 0.876635 -3.6726e-05
18:43566645 T C 1.180139 -5.3606e-05
18:43568717 C T 0.266385 3.9948e-06
18:43573649 G A 0.056797 3.1773e-05
18:43577865 C G 0.261903 -7.7680e-06
18:43582892 A G 1.206702 -3.8656e-05
18:43583205 G T 0.083653 -1.6055e-05
18:43586808 A G 0.060355 1.9726e-04
18:43592337 T C 0.883452 -2.2372e-05
18:43593177 T C 0.163430 -1.0777e-05
18:43593580 A G 0.181253 -3.5800e-05
18:43594751 C T 0.038676 -3.5861e-05
18:43600271 C T 0.355153 -1.3615e-05
18:43600974 G T 0.021003 -1.7754e-04
18:43611400 A G 0.028245 9.2256e-05
18:43615750 C T 0.211853 -1.3263e-04
18:43616784 C T 0.779789 -1.8374e-05
18:43628043 A G 0.149545 2.7411e-05
18:43637243 A G 0.112644 -1.4680e-05
18:43641707 T C 1.066759 -4.6577e-06
18:43653292 G A 0.156017 -8.5882e-05
18:43660089 G A 0.040689 1.2586e-04
18:43668207 C T 0.034710 -2.9146e-05
18:43678911 G A 0.847219 3.9882e-05
18:43679109 C T 0.118415 -9.8283e-05
18:43685011 T C 0.040092 2.6108e-05
18:43694139 C A 0.162856 -1.1573e-04
18:43698309 T C 1.118457 -2.2271e-05
18:43701587 A G 0.282929 -4.3027e-04
18:43707818 G A 0.088547 -2.5803e-05
18:43719682 A G 1.470764 -5.1929e-05
18:43724520 T C 1.053422 3.0809e-05
18:43727564 C T 0.402431 -1.6176e-04
18:43728832 T C 0.303650 -1.8506e-04
18:43736759 T C 0.030663 4.9959e-05
18:43743600 C T 0.069881 4.3153e-05
18:43752429 T C 0.122683 -5.5729e-06
18:43771653 G A 0.051111 -1.3618e-04
18:43778986 G A 0.063007 3.3191e-05
18:43789020 C T 0.026271 -3.0777e-07
18:43794138 G A 0.033460 -2.1452e-06
18:43802953 A G 0.043915 -3.4751e-05
18:43804403 C T 0.042922 -2.8424e-04
18:43806612 C T 0.046135 1.0344e-04
18:43835273 A G 0.075318 6.4691e-05
18:43837255 A C 0.720703 3.1831e-05
18:43841430 A G 0.026044 1.2353e-04
18:43844002 T C 0.041847 -8.0326e-05
18:43852930 G A 0.098126 -2.3995e-05
18:43856724 A G 0.285568 7.1854e-06
18:43857547 G A 0.384657 -2.1736e-04
18:43865787 A C 0.120492 -1.0181e-04
18:43866119 A G 0.050079 -2.2514e-04
18:43866735 A C 1.267687 -3.5961e-05
18:43867311 A G 0.862526 2.5282e-06
18:43873021 A G 0.098768 1.2076e-04
18:43879327 T C 0.845966 3.2869e-06
18:43880955 T C 1.219685 -1.7656e-05
18:43881217 A G 0.107496 -5.7541e-05
18:43890429 T C 0.861578 -1.9960e-05
18:43891592 C T 0.427573 1.8793e-04
18:43900084 C A 1.625047 3.3419e-05
18:43904504 G A 0.080410 3.0128e-05
18:43905228 A G 0.074049 -1.5075e-06
18:43911545 C T 0.066567 -3.7142e-05
18:43911621 T C 1.088096 4.1558e-06
18:43920747 T G 1.390915 -3.7158e-05
18:43927600 T C 0.028241 -5.6772e-05
18:43930243 T C 0.163479 -1.9621e-05
18:43931577 T C 1.344592 -3.1755e-05
18:43936832 T G 0.382372 4.2113e-06
18:43940065 T C 0.947123 -3.7742e-05
18:43940298 A C 0.021773 -1.0252e-04
18:43943801 T C 0.063717 -2.3419e-05
18:43944319 A G 0.662646 2.0554e-05
18:43945004 G T 0.973654 -4.9838e-05
18:43946861 T C 0.347578 1.3420e-06
18:43947665 G T 0.375060 4.1448e-05
18:43948028 A G 0.023262 1.3346e-04
18:43948285 C T 1.203450 3.6503e-04
18:43949596 T C 0.400000 -5.4546e-05
18:43950344 C G 0.083731 3.4501e-05
18:43953775 A G 0.040835 1.1505e-05
18:43957821 A G 0.451883 -6.3059e-05
18:43958511 A G 0.021510 1.1048e-04
18:43960513 A G 0.047135 7.2422e-05
18:43961164 G C 0.765602 1.3144e-04
18:43961278 C T 1.818147 4.6946e-05
18:43963417 G A 0.022272 -2.0107e-05
18:43966170 A G 0.245015 -6.9940e-05
18:43966602 T C 0.837544 9.0771e-05
18:43969971 A G 0.047820 -1.5929e-05
18:43971109 T G 0.282575 1.6558e-05
18:43972917 C A 0.035087 4.1137e-05
18:43974865 G A 0.220380 -6.9097e-05
18:43983954 T G 0.430078 -2.3340e-05
18:43990779 C T 0.339713 -7.2701e-06
18:43994397 T C 0.046937 1.3996e-05
18:44001700 C G 0.020984 3.6520e-06
18:44002268 A C 0.356926 -2.5711e-05
18:44007562 T C 0.043678 -5.9266e-05
18:44008020 T C 1.622168 4.6155e-05
18:44010734 T G 0.045090 1.6786e-05
18:44011434 G A 0.194622 -3.0265e-05
18:44016974 T C 0.046641 3.0670e-06
18:44030044 T C 1.603327 2.3354e-04
18:44036029 G T 0.038569 -9.2692e-05
18:44037098 T C 0.049780 -1.1551e-05
18:44037598 A G 0.032724 -1.8919e-05
18:44040660 C T 0.524822 3.6283e-04
18:44041967 G T 0.580405 -1.7470e-05
18:44045044 A G 0.513259 3.0623e-06
18:44048586 T C 0.032178 -3.0523e-05
18:44048587 T C 0.208559 -3.4842e-05
18:44049008 G A 0.439835 -1.4939e-05
18:44049878 G A 0.022993 7.9596e-05
18:44058483 T C 0.043318 4.8263e-05
18:44059421 A C 0.146838 5.5900e-06
18:44063598 A G 0.670196 -1.5371e-06
18:44063942 T A 0.101972 5.4542e-06
18:44066828 C T 0.293270 -2.6436e-05
18:44068813 T C 0.228160 4.5790e-05
18:44071410 T C 0.028790 3.6398e-06
18:44075486 C A 1.118450 -3.3603e-05
18:44080015 A G 0.045437 -1.0472e-04
18:44080818 T C 0.073838 1.6304e-05
18:44086231 A G 0.840692 -1.4742e-05
18:44090273 T C 0.064947 3.0787e-05
18:44090658 T C 0.114669 1.2016e-04
18:44098924 G A 0.078148 -3.8669e-05
18:44105263 C T 0.026375 3.2109e-05
18:44107314 G A 0.168442 -2.3183e-05
18:44117027 G A 0.207254 -3.1152e-05
18:44122010 C T 1.665967 -4.5966e-06
18:44122375 C G 0.033684 1.8710e-04
18:44126909 C T 1.676635 1.7357e-06
18:44128048 A G 0.321836 9.8139e-06
18:44128244 T G 0.081342 3.5539e-05
18:44129258 T C 1.470926 -1.0418e-05
18:44130099 A G 0.272974 -7.3844e-05
18:44131362 A G 0.088317 1.1612e-05
18:44131595 T C 1.416956 -5.7318e-05
18:44134563 A G 1.008695 2.2196e-05
18:44137400 T C 0.041929 2.3893e-05
18:44138770 C T 0.063123 4.7801e-06
18:44139221 T C 0.195443 2.6923e-04
18:44143153 T C 0.159113 1.7603e-05
18:44143946 C A 0.103673 -1.0249e-04
18:44149256 G T 0.436852 -4.3101e-05
18:44149474 A G 0.294993 -1.4912e-04
18:44151895 C T 1.021630 -1.1268e-05
18:44154617 C T 0.127555 2.0802e-05
18:44156753 A G 0.033275 3.0134e-05
18:44157034 T C 0.035888 -6.2335e-05
18:44157764 A C 0.022376 2.9464e-05
18:44161358 G A 0.226154 -1.4359e-04
18:44168737 T C 0.574290 2.9026e-05
18:44171097 A G 0.034694 -2.5786e-05
18:44178378 C T 1.715854 2.0989e-05
18:44181227 T C 0.169039 -6.1667e-05
18:44181596 A G 1.484617 4.3953e-06
18:44192329 T C 1.727863 -2.7355e-05
18:44197181 C T 0.365676 -2.1161e-05
18:44199918 C T 0.112572 -3.8679e-05
18:44200662 C T 0.019922 4.9324e-05
18:44201331 G A 0.224918 -1.8906e-05
18:44204497 T C 0.060196 -4.0607e-05
18:44206952 A G 0.155027 -2.4721e-05
18:44210619 A G 0.255519 4.4849e-05
18:44222589 A C 0.158295 6.9601e-05
18:44222993 C A 0.130982 -3.3133e-04
18:44223078 T C 0.028199 6.3581e-05
18:44226773 A C 0.254224 -6.4961e-05
18:44230728 A G 0.089950 -3.9315e-05
18:44230788 C A 0.053337 -6.2413e-05
18:44231396 G A 0.788562 1.7577e-05
18:44233245 G T 0.072017 -5.6212e-05
18:44236995 T A 0.058462 6.2927e-05
18:44242245 G A 0.242276 8.9308e-05
18:44245012 T C 0.085685 -1.7430e-04
18:44247318 A G 0.539136 -2.0398e-05
18:44249216 A G 0.107152 1.2813e-05
18:44254122 A C 0.588643 2.1015e-05
18:44258926 A G 0.124225 2.8442e-06
18:44265900 C T 0.175011 -1.9479e-06
18:44266772 C A 0.098080 6.8929e-06
18:44268351 T C 0.029111 -4.1412e-05
18:44273621 A G 0.370665 -1.1893e-05
18:44275622 G A 0.109005 -1.0770e-05
18:44279003 C A 0.022100 2.9854e-05
18:44284184 G A 0.704864 -4.2104e-05
18:44285701 G A 0.722225 4.1609e-05
18:44289481 G C 0.032526 9.5108e-05
18:44290011 C A 0.022934 5.0613e-05
18:44292509 T C 0.099330 3.3537e-05
18:44293889 T C 0.056025 -2.6529e-05
18:44293953 A G 0.026774 -1.1211e-04
18:44294242 T C 0.340645 1.5672e-05
18:44297911 A C 1.775108 -4.0325e-05
18:44298981 G A 0.427170 6.3133e-06
18:44302640 T C 0.114935 -3.4504e-05
18:44302675 T C 0.033181 2.7266e-05
18:44307692 A G 0.091439 8.5080e-05
18:44307719 A G 1.482179 -3.8085e-05
18:44308614 A C 1.224249 -2.7448e-05
18:44311997 A G 0.742044 -8.6023e-05
18:44312199 C G 0.092319 -2.0299e-06
18:44314151 T C 0.253620 2.5295e-06
18:44314410 T C 0.396134 2.7351e-05
18:44316375 T C 0.091657 1.5130e-05
18:44317081 G A 0.846291 -3.8761e-05
18:44317306 A G 0.122650 -3.2838e-05
18:44320004 T G 1.548415 -7.4461e-05
18:44329284 T A 0.033610 1.3471e-04
18:44329443 C A 0.132677 5.5083e-06
18:44330842 C T 0.652627 1.4323e-05
18:44331199 T C 0.101443 3.9600e-05
18:44331694 G A 0.608478 2.4034e-05
18:44334496 G A 0.374631 2.9190e-05
18:44334701 A G 0.048423 1.5509e-05
18:44335147 A G 0.214982 -1.8908e-05
18:44335976 T C 0.041942 -6.0048e-05
18:44339941 C T 0.043759 5.5439e-05
18:44342475 C T 0.996248 8.2866e-06
18:44343254 T C 1.105224 4.1033e-05
18:44345548 A G 0.160382 1.4038e-06
18:44351851 A G 0.427290 -3.5769e-07
18:44372572 C T 0.029407 -7.0770e-05
18:44373583 T C 0.019003 3.0205e-06
18:44381856 G T 0.073919 -8.8366e-05
18:44383996 T C 0.052516 4.6722e-05
18:44385150 T C 0.919947 -2.7583e-05
18:44391197 G A 0.061182 -4.5793e-05
18:44391266 A G 0.032535 -9.1285e-05
18:44392443 C T 0.026774 -1.0575e-04
18:44394444 T C 0.052094 -2.4402e-05
18:44406047 T C 0.135108 -7.3579e-05
18:44422728 T C 0.028102 -3.1189e-05
18:44430446 C G 0.054847 1.0743e-04
18:44431832 C T 1.090797 -2.1840e-05
18:44439766 C T 0.063351 5.7027e-05
18:44449840 A G 0.043487 4.6408e-05
18:44458378 C T 0.035794 5.8400e-05
18:44469382 G A 0.051513 5.5806e-05
18:44510156 A G 0.172437 -5.3974e-06
18:44522933 G A 0.060848 -4.2177e-05
18:44524331 T C 0.024666 -2.6804e-05
18:44526837 C T 0.055915 4.1227e-06
18:44536179 T C 0.042665 -4.7844e-05
18:44536304 G A 0.123959 6.4373e-05
18:44541614 T G 1.511076 -7.6600e-05
18:44559730 T C 0.072101 -2.3187e-05
18:44560038 A C 0.036924 1.5190e-04
18:44560429 A C 1.089054 2.1206e-05
18:44560875 A C 0.917431 2.2256e-05
18:44569222 C T 0.031854 -3.8893e-05
18:44577461 C T 1.105211 3.8706e-05
18:44585420 T C 0.838560 5.8547e-05
18:44585955 A G 0.796040 1.6942e-05
18:44589856 T C 0.044548 7.0741e-05
18:44593746 G A 0.059796 1.2201e-04
18:44597829 G A 0.156543 3.1046e-05
18:44599275 G A 0.044227 2.2465e-05
18:44608230 C T 1.189581 -1.3026e-05
18:44621382 T A 0.280521 5.5760e-05
18:44625179 G C 0.238053 -5.6364e-06
18:44626370 G T 0.042542 -3.6193e-05
18:44663578 A G 0.054886 -2.0640e-05
18:44670256 C T 0.058943 -7.4703e-05
18:44680214 C A 0.154800 -4.9302e-05
18:44681485 G A 0.120508 -1.3634e-04
18:44705845 T G 0.223996 -2.6936e-05
18:44706915 T C 0.051124 3.7787e-05
18:44713724 C T 0.105847 5.0565e-05
18:44713876 G A 1.902371 -2.6154e-05
18:44716011 T C 0.112657 4.4834e-05
18:44728744 C T 0.236054 4.8783e-05
18:44742868 C A 0.788984 9.7828e-06
18:44748192 T A 0.046755 -1.4622e-05
18:44752238 C G 1.135909 -5.5030e-05
18:44754161 T C 0.053448 -3.0354e-05
18:44754651 A G 0.894883 -2.6924e-05
18:44777182 C T 0.053175 6.4324e-05
18:44779972 G T 0.166306 9.1770e-05
18:44788908 G A 0.846190 -7.8000e-05
18:44789762 A C 0.108960 -1.7673e-04
18:44803366 A G 0.200425 -5.7321e-05
18:44808321 G A 0.128236 1.1526e-04
18:44823693 A G 0.044506 2.4711e-04
18:44825537 C T 0.148104 -5.6791e-06
18:44825937 G A 0.145734 1.3121e-05
18:44836642 T C 0.040309 1.9788e-05
18:44849690 A G 0.037693 2.7148e-05
18:44851748 C A 0.091017 3.0731e-05
18:44852137 T C 0.043633 -7.2977e-05
18:44859157 C T 0.307759 1.6248e-05
18:44862185 A G 0.091972 -1.0496e-04
18:44867996 G C 0.074867 4.9336e-06
18:44871681 T C 0.047174 -4.4296e-06
18:44880807 G A 0.085422 2.3759e-05
18:44881200 G A 0.048021 4.6057e-06
18:44899268 A G 0.036946 -1.3287e-05
18:44900943 T C 0.551557 -1.4034e-06
18:44902888 A C 0.078301 1.3224e-05
18:44902993 A G 1.450923 -1.7570e-05
18:44905962 T C 0.043938 1.2532e-04
18:44916611 C T 0.133157 4.6243e-05
18:44921265 T G 0.597407 -2.7543e-05
18:44921357 T C 0.042600 1.6520e-05
18:44921418 G A 0.191801 8.3422e-06
18:44930194 C T 0.792921 -2.5902e-05
18:44935801 A G 0.590490 -1.8690e-05
18:44936605 A G 0.079956 9.0955e-06
18:44938826 C G 0.858446 8.1450e-06
18:44939282 G A 0.242626 -3.7739e-05
18:44939949 T C 0.341771 -1.3966e-05
18:44940397 G C 1.013054 4.5041e-05
18:44941787 C T 1.812850 4.0192e-06
18:44942160 A G 0.075847 2.6253e-05
18:44949607 G T 0.073075 -2.0745e-05
18:44950025 G A 0.028251 2.9657e-05
18:44952616 A T 1.290761 -1.0450e-05
18:44954022 G A 0.021678 -2.5906e-05
18:44957359 C A 0.076548 2.6831e-05
18:44964353 A C 0.023243 1.4744e-05
18:44966347 A C 0.074094 -1.2129e-05
18:44977846 T C 0.062718 1.5261e-04
18:44981326 A C 0.086486 -9.5505e-06
18:44982398 A G 0.078336 1.8844e-05
18:44991032 G A 0.038790 8.3335e-05
18:44995302 C T 0.082312 -5.2315e-05
18:45005097 T C 0.064714 5.5835e-05
18:45005810 C T 0.034596 3.5480e-05
18:45010577 T G 0.301884 -2.1061e-05
18:45010992 A G 0.157247 -2.6915e-05
18:45011034 G T 1.047528 1.4296e-05
18:45022481 C T 1.585803 1.9764e-05
18:45026196 G A 0.262137 -5.7808e-05
18:45027270 T C 0.429455 -1.1139e-05
18:45028123 G A 0.110440 1.6487e-04
18:45028460 A G 0.037605 4.2422e-06
18:45032601 A G 0.070975 -1.3271e-05
18:45034351 C T 0.878200 -2.9370e-06
18:45042572 A G 0.030319 -7.2334e-05
18:45052044 A G 0.307421 4.6776e-07
18:45052056 C T 0.586391 -4.9175e-06
18:45064799 G T 0.787186 4.8927e-06
18:45064826 C T 0.045551 2.1605e-05
18:45085768 C T 0.036343 7.0071e-05
18:45085894 A G 0.082656 -6.2282e-06
18:45088176 T C 0.192846 -1.0995e-05
18:45091903 G A 0.578867 1.0798e-05
18:45101749 T C 0.073244 7.0901e-05
18:45102301 G A 0.106522 1.3844e-05
18:45102453 C T 0.039218 6.6475e-06
18:45104529 G A 0.244772 3.5741e-07
18:45107986 C G 0.476743 1.0127e-04
18:45108095 G A 0.372398 -1.6802e-05
18:45109640 A G 1.140690 6.1590e-06
18:45110880 G A 0.037115 1.2113e-04
18:45115834 A G 0.138584 2.8843e-05
18:45116733 A C 0.237615 2.3512e-05
18:45118943 G A 0.032691 9.4809e-05
18:45119261 G A 0.023340 -2.9599e-06
18:45124176 C T 0.044665 -5.5946e-07
18:45125405 C T 0.892796 -1.3181e-04
18:45125891 C G 0.464568 1.0549e-05
18:45126019 C T 0.041335 3.2376e-05
18:45128281 A G 0.080300 -1.4396e-05
18:45132833 C T 0.303994 1.0482e-05
18:45133375 C T 0.138019 6.0785e-05
18:45145784 A C 0.049916 -4.4631e-05
18:45148116 G A 0.324027 -1.1265e-05
18:45148150 G A 0.109207 2.8939e-05
18:45148717 C T 0.038751 5.2780e-05
18:45163379 T C 1.186933 -9.9239e-05
18:45173858 G A 0.026307 7.2036e-05
18:45175960 A G 0.045551 -6.0071e-05
18:45179478 G C 0.132170 -1.1838e-05
18:45206947 A C 0.027677 3.1777e-06
18:45207728 A G 0.093033 -4.0639e-05
18:45220530 A C 0.563781 1.0882e-04
18:45229162 C G 0.205859 1.0093e-04
18:45229702 G A 0.190594 1.5228e-05
18:45232915 G T 0.106613 -2.5415e-05
18:45233159 T C 0.033658 7.3998e-05
18:45235821 C T 0.357854 5.6558e-05
18:45237652 C T 0.029247 2.3317e-06
18:45238757 T C 1.246551 -1.8854e-05
18:45243955 G C 0.083156 -4.6405e-06
18:45252035 A G 0.020925 -3.3142e-05
18:45257622 T C 0.101216 -1.4565e-05
18:45257946 C A 0.292335 1.4640e-05
18:45259283 G A 0.313296 -3.2973e-05
18:45264035 G A 0.171457 -1.3764e-05
18:45271722 T G 1.505964 -1.9561e-05
18:45278325 G C 1.508333 -2.7189e-05
18:45284641 G A 0.078424 -9.8606e-05
18:45321669 A G 1.182405 2.2409e-05
18:45324584 T C 0.026651 -7.7244e-05
18:45327841 A G 0.109109 2.7961e-05
18:45330595 C A 0.058716 -4.8035e-05
18:45334464 T C 1.097366 5.5717e-06
18:45335199 T C 0.038566 -6.8628e-05
18:45335727 A G 0.654366 -1.4163e-06
18:45358666 G A 0.068203 5.6554e-05
18:45362721 T C 0.147107 -1.0860e-05
18:45364276 C T 0.047420 -3.2856e-05
18:45366422 G T 0.022526 8.1160e-05
18:45369316 C T 0.241912 2.2643e-05
18:45369542 G A 0.068294 -1.2898e-05
18:45371695 G A 0.088242 2.6066e-05
18:45394078 T C 0.110323 4.1718e-05
18:45394206 G T 1.119408 9.9314e-06
18:45394919 C T 0.139782 6.1173e-06
18:45401321 T C 0.026015 -7.2595e-05
18:45419602 C G 0.095753 2.1747e-05
18:45422180 T C 0.077385 -3.7489e-05
18:45422375 C G 0.057154 4.4908e-05
18:45434712 T G 1.038832 -2.5216e-06
18:45446307 C T 0.686457 1.6848e-05
18:45454493 C T 0.069573 -1.6869e-05
18:45466757 T C 0.049657 8.1220e-05
18:45468500 C T 0.088226 2.1473e-05
18:45474282 G A 0.047755 4.6196e-05
18:45475857 T C 0.081874 -5.5331e-05
18:45481488 G T 0.026323 -6.5545e-05
18:45481926 T C 0.065259 -8.3700e-05
18:45482855 C T 0.372784 -1.3100e-04
18:45483540 T C 0.373943 -4.9747e-06
18:45484821 T C 0.031854 1.2651e-05
18:45485223 T C 0.209124 -6.6357e-05
18:45487567 C A 0.041968 -1.9055e-05
18:45488690 A C 0.036498 3.4066e-05
18:45493026 C T 1.253435 8.2823e-05
18:45501768 A G 0.095062 -1.1108e-04
18:45502847 A G 0.031146 -2.5932e-05
18:45503008 A T 0.103426 1.5544e-04
18:45503509 A G 0.150194 -1.4040e-05
18:45506758 A C 0.341203 -5.2379e-06
18:45509964 G A 1.004366 3.6458e-05
18:45511144 T C 0.151609 5.7283e-05
18:45516051 A C 0.241159 2.0187e-05
18:45522273 T C 0.031980 -5.1710e-05
18:45523541 T C 0.040705 -2.2210e-05
18:45525112 C T 0.606592 -5.3847e-05
18:45528170 T G 0.061598 -4.7101e-07
18:45529243 A G 1.527097 -2.0649e-05
18:45530765 A G 0.142891 7.1511e-05
18:45532918 C A 1.760710 -4.0126e-05
18:45542804 C T 1.204755 -1.3800e-05
18:45544093 T C 0.215560 2.5628e-05
18:45545052 T G 1.436258 -1.0538e-05
18:45548347 T C 0.815937 -2.1105e-05
18:45548541 A G 0.177659 -1.0220e-04
18:45548696 T C 0.022302 -7.6808e-05
18:45549279 A G 1.012769 1.7380e-05
18:45550368 T C 0.307522 -4.3474e-05
18:45551909 C T 0.566118 -1.8837e-05
18:45557951 C T 1.800954 -4.0542e-05
18:45560939 T C 0.335403 -4.6293e-05
18:45566276 A G 0.332092 -4.2530e-05
18:45573448 C T 0.205450 7.6724e-05
18:45574640 A C 0.491095 9.4893e-05
18:45578363 A G 0.044464 -6.3430e-05
18:45580597 T C 0.047920 -1.9395e-04
18:45581922 G A 0.937860 -1.8849e-06
18:45582074 A G 0.074062 2.7047e-06
18:45585555 A G 0.139246 7.1274e-05
18:45590104 C A 0.070037 -1.0999e-05
18:45591201 A G 0.321596 1.2271e-04
18:45591684 A G 0.197822 -3.6462e-05
18:45593910 T C 0.347123 -2.2154e-06
18:45595556 T C 1.238800 -4.1005e-05
18:45601607 A G 0.882666 1.5233e-05
18:45602184 T C 0.139866 5.4136e-06
18:45603797 A G 0.439254 1.2580e-05
18:45604221 A G 0.714630 1.7859e-05
18:45612861 T C 0.199867 -2.7203e-06
18:45613978 A C 0.603233 6.4573e-05
18:45614429 T C 1.012769 4.7966e-05
18:45616828 T C 0.079816 1.5447e-04
18:45620052 A C 0.213707 -2.7437e-05
18:45622347 C T 1.296522 -5.9552e-05
18:45622889 T C 0.075850 -5.1353e-04
18:45625208 T C 0.437112 1.1819e-05
18:45631301 G C 0.059917 1.6135e-05
18:45631492 T C 0.409390 -1.2018e-04
18:45633129 G A 0.039958 2.0155e-05
18:45634768 T C 0.031890 -4.6899e-05
18:45635964 T G 0.376945 2.8783e-05
18:45636110 C T 0.036356 -1.4943e-06
18:45636391 C T 0.134351 5.4903e-05
18:45636462 A G 0.440504 -5.3373e-05
18:45636639 T C 0.436479 -2.6737e-05
18:45636905 T C 0.805790 9.4952e-06
18:45641215 T C 0.041903 1.4915e-05
18:45643649 A G 0.896178 -4.7226e-05
18:45645902 C T 0.133147 -6.1787e-05
18:45651464 T C 0.360694 7.6973e-05
18:45651799 T C 0.078998 2.6657e-05
18:45655386 A G 1.673916 -6.5469e-06
18:45659367 G A 1.662903 -4.1787e-05
18:45662963 T G 1.249566 -1.5320e-04
18:45667119 G C 0.043772 6.3222e-05
18:45672896 T C 0.392398 1.1205e-04
18:45682592 C T 0.021075 -1.0305e-05
18:45682632 A G 0.138480 2.9043e-04
18:45691119 G A 0.060825 -7.0293e-06
18:45692340 T C 0.915818 -5.2924e-05
18:45693416 T C 0.058774 8.8738e-05
18:45694281 T C 0.150655 -3.3674e-05
18:45699630 G C 0.044016 6.6285e-05
18:45701620 C T 0.141346 -1.0578e-04
18:45705488 G T 0.091683 5.9337e-05
18:45708200 C T 0.191493 -5.3583e-05
18:45708315 G A 0.631711 4.6855e-05
18:45710307 T C 0.513644 1.6590e-05
18:45711009 A G 0.145101 -2.0453e-04
18:45713644 C T 0.171960 -3.5768e-05
18:45713666 A G 0.105825 -7.1139e-05
18:45714306 G A 0.066106 -6.6777e-05
18:45716831 T C 1.080563 -1.0877e-05
18:45716893 C T 1.039734 -2.0353e-06
18:45716978 A G 0.104007 2.0995e-05
18:45717055 A G 0.136214 -1.6323e-04
18:45717299 C A 0.107331 -1.7175e-05
18:45717664 A G 1.209426 5.5376e-05
18:45720714 A C 0.058547 1.8080e-04
18:45725835 C T 0.391619 1.1954e-05
18:45730000 C T 1.950110 4.0391e-05
18:45730255 G A 0.176708 -3.7608e-05
18:45731007 C T 0.208192 7.7192e-05
18:45734172 C T 0.662857 4.0165e-05
18:45734656 C T 0.035164 2.5205e-05
18:45739857 C T 1.967293 -1.2413e-05
18:45748937 G A 0.148633 -2.0917e-05
18:45750304 C T 0.048479 -4.8000e-05
18:45750414 T C 0.094335 -4.1423e-05
18:45750804 C T 0.058907 -5.4175e-05
18:45751237 C G 0.713439 3.4530e-05
18:45751472 C T 0.379078 1.4959e-05
18:45753616 C T 0.635632 7.5781e-06
18:45753665 T G 1.324358 5.4162e-05
18:45753742 C T 0.465191 -7.5799e-05
18:45754292 T C 1.861598 1.8325e-05
18:45755247 C T 1.962635 5.2525e-05
18:45755977 C A 0.115309 -4.5269e-05
18:45757475 T C 0.033756 6.8278e-05
18:45758698 A G 0.040117 -1.0653e-04
18:45759744 A C 1.071140 -2.9703e-05
18:45761057 A G 0.138594 4.1579e-05
18:45762602 T C 0.101394 1.5463e-05
18:45764569 C G 0.073088 1.3634e-04
18:45765284 T C 0.199309 1.7687e-05
18:45775181 G A 1.885444 3.0297e-05
18:45776859 C T 0.027913 -1.2100e-05
18:45779072 C A 0.104948 -7.2625e-05
18:45786220 C G 0.154348 5.9807e-05
18:45789594 T C 0.479265 1.4373e-05
18:45791693 A G 0.408549 3.0448e-05
18:45792198 T C 0.102524 9.0266e-05
18:45796231 A C 0.085519 5.2933e-05
18:45801610 C T 0.028274 -1.0178e-04
18:45807009 T C 0.143745 5.1454e-05
18:45809276 C T 0.178598 -2.5855e-05
18:45815417 G A 1.014015 -7.8512e-07
18:45817748 G A 0.582197 1.5973e-05
18:45819148 A G 0.319330 8.0235e-06
18:45819621 T C 0.386378 5.4153e-06
18:45820350 T C 0.341583 5.5456e-06
18:45820351 A G 0.358211 4.2462e-05
18:45821540 T C 0.543592 1.5827e-06
18:45825336 G A 0.529992 -1.7135e-04
18:45825434 A G 0.048550 3.8832e-05
18:45825782 T C 0.033211 5.8546e-05
18:45832524 G A 0.392791 4.5763e-05
18:45833529 G C 0.193457 -1.6286e-04
18:45839642 G A 0.458784 5.8893e-05
18:45846308 A C 0.137808 -7.5485e-05
18:45847499 A G 0.097918 6.0612e-06
18:45854663 T C 0.373057 2.0287e-04
18:45857926 G A 0.053876 -1.8696e-05
18:45860953 T C 0.394326 1.1783e-05
18:45866196 C T 0.400860 -8.9189e-05
18:45866936 A G 1.681631 2.9741e-05
18:45871970 A G 0.331343 -4.1969e-05
18:45872236 G A 0.432656 1.8085e-05
18:45872538 T C 0.143248 4.2883e-05
18:45878104 G A 1.149814 1.3907e-05
18:45878812 T C 0.758308 1.2623e-05
18:45881610 A G 0.025369 -3.2611e-05
18:45885064 T C 0.287363 2.4503e-05
18:45885272 T C 0.058670 -7.8266e-05
18:45885792 T C 0.558880 1.5411e-05
18:45886723 C T 0.633506 1.0812e-05
18:45895209 C A 0.053143 7.5928e-05
18:45898910 G T 0.027745 -8.8643e-05
18:45902495 T C 0.077551 5.5970e-05
18:45902745 T C 0.277135 -9.6159e-06
18:45907070 A G 0.606725 9.9965e-06
18:45907792 A G 1.486785 -3.4468e-05
18:45911493 C T 0.023976 -5.2358e-06
18:45916846 G A 1.975060 -4.4051e-05
18:45917870 A T 0.031971 1.0457e-04
18:45920214 A G 0.147334 -1.0602e-04
18:45924996 G A 1.076395 5.1979e-07
18:45925320 T C 0.611104 7.1711e-06
18:45926039 G T 0.038456 -2.2022e-05
18:45929775 C G 0.192781 4.2464e-05
18:45938415 G A 0.110534 -3.0111e-04
18:45941307 A C 1.942768 -4.4922e-05
18:45942870 C T 0.559561 2.6545e-05
18:45950628 C T 1.372317 -1.3585e-05
18:45952352 G A 1.575102 6.4379e-06
18:45961515 A G 0.032798 3.9706e-05
18:45970701 A G 1.942135 -2.8455e-05
18:45971139 A G 1.528593 9.0837e-06
18:45981270 C T 1.736510 6.5278e-05
18:45988298 A G 0.201353 8.2642e-05
18:45990557 G C 0.717039 -2.4510e-05
18:45991258 T G 1.888434 1.2223e-05
18:46001112 A G 0.069219 -1.1403e-05
18:46002193 C T 0.108252 -2.4849e-05
18:46002758 G A 1.685928 6.8036e-05
18:46008209 C T 1.774401 1.3458e-06
18:46012050 A G 0.043230 -1.2031e-04
18:46012721 T C 0.029410 -6.6210e-05
18:46012745 T C 0.038842 -1.1348e-04
18:46014777 T C 0.033662 4.5871e-05
18:46016047 T C 1.847531 -4.0928e-06
18:46031653 T G 0.069670 1.2486e-05
18:46039636 C T 0.082965 5.2395e-05
18:46041176 C G 0.103650 1.0925e-04
18:46043519 T C 0.116899 -3.2181e-05
18:46050580 G T 0.050718 8.5832e-06
18:46059576 T C 1.877116 1.6452e-05
18:46063299 A G 0.092465 -4.7255e-05
18:46090775 A G 0.033899 -1.4555e-04
18:46095943 G A 1.424346 -1.2516e-05
18:46098396 A G 0.064003 7.8097e-06
18:46100362 G A 0.170314 7.9912e-05
18:46101379 A G 0.071592 -4.4686e-05
18:46102722 C A 0.115137 -1.0661e-04
18:46103107 C G 0.059277 -1.8372e-04
18:46111291 T A 0.033704 5.1066e-05
18:46119000 C T 0.042373 -1.8412e-05
18:46120940 T C 0.447560 8.3439e-05
18:46123229 C T 0.034038 2.3308e-04
18:46124640 A G 0.114085 -5.4414e-05
18:46134647 T C 0.115231 4.0900e-05
18:46136515 T C 0.057268 1.4841e-05
18:46139386 A G 0.052977 -1.1854e-04
18:46144728 C T 0.076188 -1.4795e-05
18:46146221 A G 1.330775 9.2075e-06
18:46148055 T C 0.123624 5.1115e-06
18:46150975 G A 0.246359 -1.8708e-04
18:46157363 C T 0.068261 -3.3261e-05
18:46163049 T C 0.070757 9.9384e-06
18:46168227 G A 0.092614 3.0268e-05
18:46169361 T C 0.250634 5.0632e-05
18:46169547 G A 1.441179 -3.8815e-05
18:46174186 A C 0.049222 3.0530e-05
18:46175116 G A 1.409747 -6.8966e-05
18:46187508 T G 0.033684 7.2426e-05
18:46192616 C T 0.137107 -2.7422e-05
18:46192724 T C 0.041783 -4.3751e-05
18:46198872 A G 1.535643 -5.8751e-05
18:46199840 A G 1.344452 -3.2148e-05
18:46202233 T C 0.618835 5.8069e-05
18:46203620 A G 0.200633 6.1092e-05
18:46203708 C T 0.039670 -9.9989e-06
18:46205799 A G 0.097921 5.4134e-05
18:46207268 A G 0.064928 -4.4466e-05
18:46209339 A G 0.144767 3.2586e-05
18:46209915 G A 1.013434 3.6664e-05
18:46210448 C T 0.076775 1.4974e-05
18:46210515 G A 0.070647 -4.0635e-05
18:46216413 A G 0.473903 -1.1472e-05
18:46216928 G A 0.045152 8.8716e-06
18:46219975 G A 0.453084 -4.8816e-07
18:46221997 A G 0.082598 -4.8517e-05
18:46222367 A G 0.020666 -4.6394e-05
18:46228514 A G 0.243756 8.3081e-05
18:46228795 T C 0.082127 -7.1489e-06
18:46230053 G A 0.050049 -4.8579e-05
18:46233804 T C 0.030195 -6.1823e-05
18:46238689 T G 0.081657 -2.6115e-05
18:46239127 T C 0.464292 -2.0503e-05
18:46240403 G A 0.275214 -1.0787e-05
18:46240711 C A 0.860257 -1.3187e-05
18:46241499 C T 0.043230 -2.1869e-05
18:46241882 C T 0.043357 -4.4800e-05
18:46241943 G A 0.084360 -4.9592e-05
18:46246851 C T 0.545634 -2.9672e-06
18:46250522 T C 0.109301 -2.1477e-05
18:46252305 A G 0.076386 2.5815e-05
18:46257693 G A 1.455935 2.1036e-05
18:46259014 A C 0.291407 3.3820e-05
18:46259466 A G 0.024470 -3.3050e-05
18:46264969 T C 1.372405 4.3775e-06
18:46266174 G A 0.204736 4.0141e-05
18:46267719 A C 0.053217 4.3923e-05
18:46275227 T C 0.234661 -2.0472e-05
18:46277226 A G 0.161015 -2.4033e-05
18:46277754 T C 0.033626 5.8543e-05
18:46280931 A G 0.089946 3.1744e-05
18:46283966 A G 0.425586 6.7898e-05
18:46284084 T C 0.044532 3.8150e-05
18:46284840 C T 1.053191 3.8412e-06
18:46285113 G T 0.180847 3.5325e-05
18:46293053 A G 0.189344 -8.1360e-05
18:46293788 T G 0.242948 4.5855e-05
18:46294222 T C 0.075568 5.8259e-05
18:46294270 C A 0.829988 -2.8607e-05
18:46294895 G A 1.494516 -4.7071e-07
18:46297120 T G 0.328782 -2.5793e-05
18:46298052 A G 0.029351 -1.3623e-05
18:46298940 G A 0.251001 -1.2581e-07
18:46301315 A G 0.084857 2.6615e-05
18:46301471 T C 0.201646 4.6414e-05
18:46301791 C A 0.873000 -1.1763e-04
18:46303400 C A 0.615167 6.3191e-05
18:46304354 A G 0.177082 1.1628e-05
18:46304543 A G 0.044503 4.7218e-05
18:46305957 G A 0.524293 2.0323e-05
18:46309630 A G 0.238365 -1.1110e-05
18:46311832 T C 0.148811 -3.3246e-06
18:46312960 G C 0.269079 7.2149e-05
18:46313284 T C 1.303643 3.9798e-05
18:46327155 A G 0.108866 -1.2075e-04
18:46334286 C A 0.131190 -4.0156e-05
18:46335140 G A 0.239903 -2.0831e-06
18:46335744 T C 0.291202 6.3229e-05
18:46337861 G A 0.240465 5.2839e-05
18:46339954 G A 0.069453 -1.1838e-05
18:46342603 A G 0.183963 -6.1249e-05
18:46344952 T G 0.192535 1.0697e-04
18:46346108 A T 0.429364 -4.5444e-05
18:46347205 T C 0.916727 8.3486e-05
18:46348334 T C 0.395488 -4.4948e-05
18:46355117 T C 0.221798 4.1326e-06
18:46359024 T C 1.017900 -3.1361e-04
18:46359103 C T 0.097687 1.1144e-04
18:46362883 A G 0.667943 -3.7866e-05
18:46368417 A C 0.076343 -1.9818e-05
18:46369541 G A 0.033658 -4.5558e-05
18:46370055 T G 1.688486 -4.1757e-06
18:46372096 T C 0.546484 -7.7295e-05
18:46374076 C T 0.593521 -8.9972e-05
18:46376804 C G 0.063211 -3.2140e-05
18:46382353 C T 0.127097 -5.6304e-06
18:46382811 G A 0.509252 -1.7494e-05
18:46383504 A G 0.045940 -1.3653e-05
18:46383898 C T 0.079268 1.3117e-05
18:46387889 G A 1.048586 -4.2410e-05
18:46389383 G A 0.128253 -7.2133e-05
18:46389411 A G 0.025852 2.7858e-06
18:46395022 G A 0.737075 -3.2646e-05
18:46399092 A G 0.566614 4.6547e-06
18:46400526 T C 0.131268 -5.4343e-05
18:46400562 T C 0.111144 -9.4674e-05
18:46400784 A G 0.415437 -1.6888e-05
18:46404465 A G 0.591110 -1.0322e-04
18:46405741 A G 0.039579 -2.9804e-06
18:46408882 T A 0.132248 -1.6027e-04
18:46427969 A C 0.254645 -2.3278e-05
18:46430467 A G 0.025320 -1.6364e-04
18:46431392 G C 0.114844 -1.5989e-04
18:46440764 G T 0.210364 -4.0519e-05
18:46441577 A G 0.082689 -3.0553e-05
18:46442174 A G 0.042948 1.0042e-04
18:46445257 G T 0.042217 -6.7783e-05
18:46449718 T C 0.026579 -3.8316e-05
18:46451047 T G 0.130216 -6.3359e-05
18:46453463 C T 0.953011 7.5921e-06
18:46453754 T C 0.538084 1.6157e-05
18:46454139 G A 1.795712 -9.2436e-05
18:46456130 T C 0.113134 -5.1254e-05
18:46456225 G A 1.941632 -2.1734e-06
18:46457174 C T 0.523605 -6.1477e-05
18:46459032 C T 0.600286 -1.2711e-05
18:46459909 T C 0.037485 8.5982e-05
18:46460656 A G 0.135127 -9.1518e-06
18:46462952 C T 0.114627 -1.0255e-04
18:46468251 C T 0.629407 3.2982e-05
18:46468946 A G 0.379662 -2.9224e-05
18:46470135 T C 0.105299 2.1204e-05
18:46481457 G T 0.062101 8.6436e-06
18:46484188 T C 0.485844 4.8151e-05
18:46490397 T G 0.402798 3.5503e-05
18:46491020 A G 0.442243 5.8051e-06
18:46491029 C T 0.044321 1.1559e-04
18:46491427 T C 0.044048 4.7655e-06
18:46493966 G C 0.269251 -1.9423e-05
18:46495298 C T 0.336760 2.7859e-06
18:46503097 C T 0.154959 1.3319e-05
18:46503638 T C 0.113306 2.4493e-05
18:46507061 T G 0.050403 3.7758e-05
18:46508420 A G 0.944413 7.5414e-06
18:46513228 A G 0.093098 -1.9599e-05
18:46513612 T C 0.111806 -4.4193e-06
18:46514068 T C 0.343297 4.1119e-04
18:46516374 A G 0.738921 5.7743e-05
18:46522504 C T 0.104737 2.0999e-05
18:46525285 G A 0.065957 -3.8826e-05
18:46526191 A G 1.132232 7.3989e-04
18:46527453 A G 0.653143 -2.3831e-04
18:46529162 G A 0.140544 5.2726e-07
18:46533841 A G 0.271303 -1.0361e-05
18:46534118 T C 0.622733 -4.8323e-05
18:46534938 A G 0.411802 2.2497e-05
18:46535416 T C 0.028618 -2.3653e-05
18:46535541 T C 0.089430 1.0519e-05
18:46537460 T C 0.298869 -2.6066e-05
18:46539434 T C 0.056583 -2.1071e-04
18:46539652 C G 1.381652 -1.2857e-05
18:46541221 C G 0.103160 1.3904e-06
18:46541300 A G 0.730927 -7.0550e-05
18:46542604 A T 0.348311 5.0062e-05
18:46543380 C T 1.513108 7.8551e-06
18:46543419 C G 0.781434 -5.5013e-05
18:46545924 G A 1.154702 1.8558e-04
18:46549407 T C 0.101131 1.6960e-05
18:46550747 T C 0.078680 9.4706e-05
18:46551262 C A 0.884247 1.9758e-04
18:46551306 A G 0.755871 -5.4715e-05
18:46554787 T G 0.236323 3.0761e-05
18:46556472 A G 0.069449 -9.0996e-05
18:46558991 C T 0.036012 2.4798e-07
18:46562289 T C 0.503264 -7.4161e-05
18:46564583 T C 0.032750 1.3455e-05
18:46567678 G C 0.094020 -7.3509e-06
18:46573551 A G 0.333744 -4.5221e-05
18:46576058 C T 0.095432 2.0821e-04
18:46577526 T G 0.166014 -7.0488e-06
18:46579970 T C 1.220133 -1.9357e-05
18:46587654 A G 1.783077 -1.1989e-04
18:46595499 T C 0.039971 -1.0811e-04
18:46596807 T C 0.096006 -7.6378e-05
18:46611730 C T 0.325120 2.7135e-05
18:46612334 C G 0.869732 -7.3880e-06
18:46617871 T C 0.040001 2.9212e-05
18:46617886 A G 0.022087 4.4025e-05
18:46620107 T C 0.101222 5.6573e-05
18:46639198 A G 0.242737 -1.0586e-04
18:46642494 T C 0.098710 5.6450e-06
18:46653988 C T 0.045071 -5.7548e-05
18:46660709 A G 0.220507 3.5576e-06
18:46669830 A G 0.057460 -2.2654e-05
18:46675499 G A 0.021639 4.5749e-05
18:46675839 C T 0.124059 -8.1319e-06
18:46683500 T G 0.186397 -7.5174e-05
18:46684910 G A 1.477216 -8.0561e-05
18:46697497 T C 0.099807 6.0171e-06
18:46708029 A G 0.042068 3.0397e-05
18:46709137 T C 0.066759 -8.9611e-05
18:46712828 C T 1.495175 -9.6313e-05
18:46750423 T G 1.630166 -5.1991e-06
18:46752094 C T 0.033272 1.3097e-05
18:46765557 T G 0.031724 4.3415e-05
18:46767588 C T 0.034330 1.9076e-05
18:46793102 T C 0.099025 -1.0212e-04
18:46797855 A T 0.026943 -2.3234e-05
18:46802105 G A 0.139824 2.4881e-04
18:46806704 G C 0.107074 5.9028e-05
18:46825501 T C 0.044223 -5.2245e-05
18:46827075 C G 0.138305 2.7268e-04
18:46833961 T C 0.148078 -3.0390e-05
18:46834961 T C 0.047125 4.7018e-05
18:46849610 A G 0.362219 -6.1579e-05
18:46858989 C A 1.483990 8.2120e-06
18:46875933 A G 0.103968 -9.9290e-06
18:46885256 A C 1.852494 2.9923e-05
18:46886068 C G 0.039984 6.4996e-05
18:46891082 T C 0.027183 1.2344e-04
18:46902576 C T 0.034392 2.5663e-05
18:46902799 C T 0.027216 7.3291e-05
18:46919726 T C 0.057726 -3.5954e-05
18:46925090 C T 0.044220 1.5189e-04
18:46936305 A G 0.107042 5.2878e-05
18:46936726 G A 1.481524 9.2055e-06
18:46944917 C T 0.373852 1.6627e-05
18:46947056 A G 0.051640 2.6150e-05
18:46953226 T C 0.107512 1.0233e-05
18:46959500 C G 1.131940 4.4264e-06
18:46969939 A G 0.211045 2.5540e-05
18:46972438 G A 0.029218 -5.2252e-05
18:46974441 C T 0.020955 5.1779e-05
18:46975168 C T 0.217394 -8.4171e-06
18:46978427 C T 0.138503 2.6813e-04
18:46982456 G A 0.104192 -2.8208e-06
18:46991160 G A 0.674513 3.2813e-05
18:46994685 A G 0.069638 3.2837e-05
18:47012403 C G 0.135682 -1.4952e-05
18:47019210 G A 0.121469 5.8650e-05
18:47026049 C T 0.037475 -4.0724e-05
18:47026826 G A 0.084179 8.8150e-05
18:47027023 G A 1.191973 2.6543e-05
18:47035722 G A 0.072767 -3.6392e-05
18:47036699 A G 0.185378 3.4005e-05
18:47038431 A G 0.025385 -9.3315e-05
18:47043632 T C 1.056645 5.8231e-06
18:47047479 C T 0.957695 -2.8110e-06
18:47047929 T C 0.051997 5.4274e-05
18:47048097 T A 0.032896 -1.5637e-05
18:47054317 G A 0.384317 8.0055e-05
18:47056432 C T 0.030046 -3.8818e-05
18:47059152 T C 0.104559 -4.7251e-06
18:47062054 T G 0.036090 -4.3029e-05
18:47066204 T C 0.050559 -1.6759e-04
18:47078911 T C 0.375816 6.4077e-05
18:47082314 C G 1.603960 -2.4891e-05
18:47085026 G C 0.135306 3.3952e-05
18:47085329 A G 0.027212 6.0127e-06
18:47093864 T C 0.595553 -1.1308e-04
18:47095675 T G 0.075918 -4.4726e-05
18:47101589 C T 0.130012 -3.6461e-05
18:47109955 G A 0.027264 -1.8349e-04
18:47117374 G A 0.612243 3.4048e-05
18:47128369 C G 0.117435 6.8141e-05
18:47130342 A G 0.694993 -9.0030e-05
18:47131684 C T 1.956448 1.2626e-04
18:47132949 G A 0.189127 5.3667e-05
18:47136392 T C 0.759039 -2.2828e-06
18:47146125 A G 1.063893 3.6966e-05
18:47151206 T C 0.056129 4.4345e-05
18:47156594 G C 0.046038 -2.5327e-05
18:47156720 C G 0.038177 -3.6865e-05
18:47159090 G A 1.643866 -2.6759e-05
18:47160953 T G 1.646096 -1.1427e-05
18:47166694 G A 1.310138 3.7678e-06
18:47167214 C T 1.640205 -3.1350e-05
18:47167682 G A 0.038193 3.7614e-05
18:47174380 G A 0.442234 9.8182e-06
18:47177869 A G 0.493461 -5.3538e-05
18:47181668 T A 1.644402 -1.5923e-05
18:47182838 A G 0.692468 -1.3009e-05
18:47196129 C T 0.136461 -1.7303e-05
18:47196870 G A 0.021669 -6.9385e-05
18:47200119 A C 0.069888 7.3760e-05
18:47203461 T G 0.031769 -1.9845e-05
18:47208092 T C 0.184764 -9.4379e-05
18:47210824 A G 0.769285 -1.9821e-05
18:47218021 A G 0.032769 -5.8722e-06
18:47223429 A G 0.181918 -1.1304e-04
18:47226644 G A 0.133365 7.6139e-05
18:47230494 T C 0.086996 -6.1925e-05
18:47234071 G A 0.067116 1.8138e-04
18:47250020 A C 0.853815 2.9805e-05
18:47258695 G A 1.813564 3.0042e-05
18:47261702 C T 0.244830 5.6823e-05
18:47269746 C T 0.975712 3.1071e-06
18:47270060 T C 0.049050 -2.8052e-05
18:47272034 T C 0.401152 5.8709e-05
18:47272391 A G 0.022331 3.9540e-05
18:47278998 T C 0.068028 -5.4788e-05
18:47279602 G A 0.488973 -1.3794e-06
18:47288909 T C 0.375962 1.7827e-05
18:47310917 T G 1.101612 5.1529e-05
18:47313850 T C 0.189299 5.0423e-04
18:47327294 T C 0.078771 7.2325e-06
18:47344725 A C 0.445002 -4.6726e-06
18:47348536 C T 0.073974 -4.9153e-05
18:47361450 C T 0.027787 -7.0900e-05
18:47375932 G C 0.973904 7.3718e-05
18:47383243 T C 0.096512 -9.4921e-06
18:47391025 G T 0.305893 -3.2806e-05
18:47397294 C T 1.456288 9.5967e-05
18:47405905 C T 1.511466 1.6033e-04
18:47419248 A C 0.035729 -3.1012e-05
18:47422280 T C 0.037443 -1.5658e-05
18:47428107 G A 1.949009 1.1488e-04
18:47429022 T C 0.266080 -1.2375e-05
18:47431496 T C 0.096938 -6.8207e-05
18:47432679 T C 0.029932 -3.8219e-07
18:47434715 A G 1.242253 1.3023e-04
18:47435415 A G 0.043282 1.2226e-05
18:47435643 A G 0.075895 -1.1443e-05
18:47435908 T C 0.054422 3.4733e-04
18:47447858 C A 0.031124 2.2950e-05
18:47455598 C T 1.139687 5.4055e-05
18:47459845 A G 0.661254 5.2831e-05
18:47462193 C T 1.122118 1.2280e-04
18:47464423 T C 1.676584 4.7301e-05
18:47471504 G A 1.199912 4.9436e-04
18:47476790 G A 0.900667 2.6529e-04
18:47477827 A G 0.300784 1.3841e-05
18:47479185 T C 0.225067 6.9068e-05
18:47479855 C A 0.033097 1.9319e-04
18:47480625 C T 0.036933 9.1740e-07
18:47484139 G A 0.071893 4.2238e-05
18:47485894 A C 0.440199 -7.7802e-06
18:47486720 G A 0.183499 4.9390e-05
18:47491076 C T 0.748182 1.1502e-04
18:47494673 A G 0.035236 -4.5428e-05
18:47499835 G A 0.236894 -2.3471e-06
18:47499892 A G 0.112952 -5.9778e-05
18:47500836 A G 0.042159 -2.1401e-05
18:47503579 T C 1.359941 4.9694e-06
18:47505974 A G 0.114397 2.0817e-05
18:47511113 A C 0.128412 -6.3962e-05
18:47511627 T C 0.221428 -1.1618e-05
18:47516411 T C 0.072604 -1.6124e-04
18:47519167 G A 1.757877 7.2949e-05
18:47524795 C T 0.414547 -3.1889e-05
18:47529534 G A 0.025891 1.3928e-05
18:47532215 C T 0.569451 -1.4516e-05
18:47534832 C A 0.276863 -2.2254e-05
18:47540001 C T 0.143245 1.4303e-05
18:47552802 A C 0.310518 -2.7881e-05
18:47553638 A G 1.572158 1.2194e-05
18:47560840 A G 0.103124 1.1525e-04
18:47564512 G T 0.051478 -1.7123e-06
18:47565051 T C 0.031766 2.0760e-06
18:47566647 G A 0.060290 -2.7132e-05
18:47566678 G C 0.028926 -6.7079e-05
18:47572116 A G 0.071131 -4.6556e-05
18:47575633 T G 0.093669 1.0062e-05
18:47575725 G A 0.472153 8.4477e-06
18:47576318 C T 0.108580 4.7157e-05
18:47596892 A G 0.055512 5.4131e-05
18:47600272 G A 0.104727 -6.1478e-05
18:47601709 G A 0.311083 -7.1869e-06
18:47610455 A G 0.039303 -1.6912e-05
18:47624701 T C 0.348935 -3.3525e-05
18:47633461 T C 0.050494 -8.2217e-05
18:47637612 A C 0.042734 6.8763e-05
18:47638717 C A 0.101615 -1.1981e-04
18:47638861 A G 0.039611 6.8039e-06
18:47639553 A G 0.043743 5.4584e-05
18:47647643 G A 1.195047 -3.7731e-05
18:47651537 T C 1.736860 -1.0472e-05
18:47662494 C T 0.140593 -3.7447e-05
18:47665918 A G 0.049890 -3.8208e-05
18:47669268 A G 0.062650 8.0546e-05
18:47669381 A C 0.043759 -5.0444e-05
18:47678905 C T 0.769509 8.4076e-05
18:47693130 C T 0.025554 -1.3128e-04
18:47704575 T A 0.609611 3.6063e-05
18:47707547 C T 0.036755 1.4125e-05
18:47708307 C T 0.127149 -5.1107e-05
18:47713636 A G 0.272523 -2.2619e-05
18:47715721 G T 0.544488 6.9363e-05
18:47718351 C A 1.780068 6.6400e-05
18:47722896 A G 0.551560 1.9028e-05
18:47735555 C T 0.469868 -5.1981e-05
18:47744743 T C 1.187828 -7.9436e-05
18:47746434 C A 0.123442 4.8237e-05
18:47753491 C T 0.360123 -3.5911e-05
18:47769082 C T 0.600886 2.4300e-05
18:47777244 T C 0.780224 1.0267e-05
18:47789989 G C 0.219270 -4.1307e-05
18:47795073 T C 0.053045 -3.5128e-05
18:47800179 C G 0.408173 1.2751e-05
18:47804309 C T 0.074876 9.2920e-05
18:47805294 C A 1.821243 -2.0498e-06
18:47806957 T C 1.400951 -1.6080e-05
18:47811305 G T 0.362602 -1.5963e-06
18:47818749 A G 0.958454 2.9604e-06
18:47818781 A G 0.359201 3.8395e-06
18:47821745 A C 0.055551 -4.9182e-05
18:47822024 G A 0.621045 2.5708e-05
18:47836845 C T 0.066327 -3.6576e-05
18:47843483 T G 0.094971 7.8761e-05
18:47843534 G A 1.560710 -1.9114e-05
18:47853372 G C 0.486240 5.5345e-07
18:47858481 C T 0.110982 8.7640e-07
18:47862551 A G 0.711144 1.5492e-06
18:47877641 C T 0.106587 -4.5064e-06
18:47887545 T G 0.040225 6.2904e-05
18:47896077 A C 0.692816 -2.9657e-05
18:47901471 T C 0.520982 6.4997e-06
18:47902163 T C 0.025609 -8.7071e-06
18:47905089 G T 1.385232 -6.7892e-06
18:47908076 A G 0.141304 -1.7084e-05
18:47908556 A G 1.187286 -1.4609e-05
18:47910350 T C 0.112134 6.9690e-06
18:47910888 G A 0.046622 -1.2706e-05
18:47922511 T C 0.102864 -3.1624e-05
18:47937316 A G 0.676853 8.7779e-06
18:47938225 A G 0.147597 -2.9285e-05
18:47939494 T C 0.059190 3.1674e-04
18:47945254 T C 0.045181 -4.8130e-08
18:47945686 G T 0.030598 -5.4851e-06
18:47956586 T C 0.343375 2.5718e-05
18:47964975 A C 1.473360 2.1606e-05
18:47965828 T C 1.410270 -1.9181e-05
18:47966005 T C 0.623129 -2.3694e-05
18:47967247 A T 1.174946 1.8319e-05
18:47967720 T C 0.046658 -4.5528e-05
18:47969647 A G 0.072919 -8.8562e-05
18:47972802 C A 0.025275 1.2750e-05
18:47974744 T G 0.775164 -2.0246e-05
18:47988073 G A 0.135354 -1.5569e-04
18:47988927 G A 0.097687 1.0019e-05
18:47990314 C T 0.025009 5.3840e-05
18:47996346 C T 0.095441 2.8958e-07
18:47997581 T G 0.048355 -4.1163e-05
18:47999799 C T 0.621227 1.9958e-05
18:48004449 C T 0.123355 1.3811e-04
18:48004800 A C 0.055704 4.6633e-05
18:48010269 C T 0.302618 -2.7409e-05
18:48017317 T C 0.220445 -8.9272e-05
18:48024255 G A 0.035544 -6.0800e-05
18:48038231 C T 0.134037 -2.0133e-05
18:48040327 A G 0.025869 2.0656e-05
18:48041916 T C 0.103679 -7.7487e-05
18:48045637 T G 0.048628 8.9052e-05
18:48047211 T C 0.045009 -5.4132e-05
18:48062822 C T 0.530551 3.1036e-05
18:48065829 T C 0.057167 9.7888e-06
18:48069527 G T 0.485529 -1.3683e-05
18:48076797 T C 0.364865 -8.8837e-06
18:48081171 C T 0.495039 -3.9116e-04
18:48084024 A G 0.196157 -3.9343e-05
18:48087851 C T 0.968493 6.0845e-05
18:48118791 T C 0.056635 -2.7877e-05
18:48139738 G A 1.231146 -4.8179e-04
18:48142474 A G 0.428553 9.7128e-06
18:48153446 G A 0.975452 1.7249e-05
18:48157253 T G 0.595755 -8.6279e-05
18:48161544 A G 0.392902 2.5128e-03
18:48166556 T C 1.522358 -3.2433e-04
18:48167267 A G 1.940083 -2.3129e-05
18:48172820 A G 0.104614 1.8964e-05
18:48173397 T C 0.490297 5.0075e-05
18:48177600 A G 1.742914 -1.8188e-04
18:48184678 C G 0.237592 2.7271e-05
18:48190440 A G 0.810188 9.1158e-06
18:48192137 T C 0.055924 5.5469e-05
18:48192646 A G 0.051533 -6.6094e-05
18:48195801 C T 1.051043 1.0009e-04
18:48202547 C T 1.726166 1.2746e-05
18:48204377 C G 0.091134 7.9978e-05
18:48213037 G A 0.090485 -8.4870e-06
18:48222876 T C 1.741411 3.2544e-05
18:48223787 C T 1.120690 3.2422e-05
18:48224088 G A 0.028761 -9.8324e-05
18:48225809 G A 0.689112 -4.0204e-05
18:48226111 G A 0.031714 -2.0924e-05
18:48230277 C G 1.381652 6.7374e-05
18:48232112 A G 0.164657 1.6083e-05
18:48233078 A G 0.680352 1.9313e-05
18:48234429 A G 0.088025 8.4484e-06
18:48235488 C T 0.615365 5.2027e-05
18:48239146 G A 0.040770 -4.9052e-06
18:48240837 T C 0.822328 3.0141e-06
18:48242634 A G 0.025476 -6.7878e-06
18:48246218 T C 0.230030 1.5707e-05
18:48249119 T C 0.228793 -5.3393e-05
18:48250288 A G 0.363106 -8.5463e-06
18:48257756 T C 0.086009 -1.6232e-06
18:48262420 A G 1.631555 -1.4333e-05
18:48263987 G A 0.859362 -3.1534e-05
18:48276551 T C 0.034551 1.5454e-05
18:48278791 C T 0.277424 -3.4476e-05
18:48279646 C G 0.067362 4.7386e-05
18:48284003 C T 0.153141 -9.3743e-07
18:48292910 C T 0.823700 5.6353e-06
18:48297005 A G 0.132595 1.1426e-04
18:48304266 A G 0.024479 1.1820e-05
18:48309958 A C 1.869066 -1.0956e-04
18:48311274 A G 0.111287 -1.2104e-05
18:48314711 A C 0.074519 -1.1922e-05
18:48321014 A G 0.826992 -7.0924e-05
18:48324336 T C 0.088022 3.1455e-05
18:48325407 C A 0.088327 7.5180e-05
18:48328825 A G 1.511602 -1.0873e-04
18:48331457 A G 0.143014 -1.5902e-04
18:48331524 A G 0.986731 -8.5020e-06
18:48331553 C T 0.844285 -6.0624e-06
18:48334741 T G 0.939152 2.8647e-05
18:48336154 G A 1.678404 -1.5010e-05
18:48341134 G C 0.681400 7.9823e-06
18:48344777 T C 1.240848 2.9837e-06
18:48346024 T G 0.458274 -1.5525e-05
18:48347125 G A 0.429183 -3.5415e-05
18:48347777 C A 0.120648 6.1153e-05
18:48347917 C A 0.168468 -6.6727e-05
18:48348045 C T 0.039390 9.9266e-06
18:48349191 C T 0.454509 3.1101e-06
18:48350316 G A 0.728412 1.9493e-05
18:48350339 C T 0.274234 3.2894e-05
18:48350388 T C 0.073763 -4.9878e-05
18:48351954 G C 0.284909 5.5307e-05
18:48357201 A G 0.313121 6.1090e-06
18:48358340 A G 0.272267 -2.2336e-05
18:48360595 T G 0.807689 1.4300e-05
18:48367534 G A 0.065782 5.3059e-05
18:48371543 C T 0.079579 4.8444e-05
18:48372249 C A 1.591555 -5.4543e-05
18:48373001 C T 0.294568 6.3463e-05
18:48373892 T C 0.075516 2.2821e-05
18:48378234 C T 0.397855 7.1806e-05
18:48384463 C T 0.809598 -1.7100e-05
18:48387381 G C 0.089391 1.8446e-04
18:48387441 T C 0.028738 -1.9314e-05
18:48397082 G T 1.932300 6.6958e-05
18:48398966 G T 1.843383 -7.8809e-05
18:48402322 T C 1.096272 -6.9848e-06
18:48417664 T C 0.060150 -7.5471e-05
18:48421952 T C 0.051919 -7.5178e-06
18:48426317 G A 0.679784 9.9367e-05
18:48447462 C A 0.032188 -3.5608e-05
18:48447564 C T 0.060270 -7.3999e-06
18:48452307 T C 0.147451 3.4871e-05
18:48458662 A G 0.148441 9.3475e-05
18:48461647 T C 0.038793 -1.2983e-05
18:48470182 A G 0.030633 -6.9797e-05
18:48472082 G A 1.048969 -4.8961e-06
18:48476450 A G 0.532537 -7.2962e-06
18:48495164 T G 0.027164 -1.0717e-04
18:48495481 G A 0.756757 4.9922e-05
18:48499915 T C 0.030270 -2.2581e-05
18:48536915 T G 0.110693 2.8550e-04
18:48550816 C G 0.052166 -1.6640e-05
18:48557612 G A 0.034957 -3.0634e-05
18:48557969 G A 0.061017 -9.1030e-05
18:48565553 T C 0.752729 6.8002e-05
18:48565560 A G 0.131330 -1.9873e-05
18:48568313 T C 0.086993 -9.6503e-05
18:48572383 C T 0.050514 -5.9058e-05
18:48589718 C T 0.168945 -8.0413e-05
18:48600991 C T 0.041760 -4.1667e-06
18:48606016 C T 0.090277 -3.3058e-05
18:48609968 G A 0.472887 3.2698e-05
18:48611975 G T 0.042393 -6.8553e-05
18:48627917 A G 0.039339 -3.2232e-05
18:48648862 C T 0.757942 6.1531e-05
18:48661789 A G 0.038024 2.6072e-05
18:48663427 G C 0.039176 3.7560e-05
18:48666626 G A 1.081199 -3.2226e-05
18:48666798 G C 0.749457 5.3835e-05
18:48672964 C T 0.054379 8.6975e-05
18:48674356 T C 0.815619 1.3401e-05
18:48678612 A C 0.278067 -1.5132e-04
18:48678689 T C 0.066483 5.7329e-05
18:48681255 T C 0.052623 -7.3880e-05
18:48685445 T C 0.051809 -1.2714e-05
18:48685468 A G 0.914465 -5.3113e-05
18:48690619 G A 0.168432 2.1354e-04
18:48693595 C A 1.086983 -9.3968e-08
18:48697811 T C 0.896960 -7.2034e-05
18:48704264 A G 0.030228 -2.1415e-05
18:48706660 G T 0.035340 -7.9668e-05
18:48721294 T C 0.042922 -1.2432e-05
18:48721618 T C 0.089080 2.8906e-05
18:48726621 T C 0.169029 2.3555e-04
18:48731235 C T 0.107129 -2.7252e-05
18:48736918 T C 0.039900 -5.7929e-05
18:48741532 G T 0.438433 4.6022e-05
18:48754780 G T 1.077226 7.3827e-06
18:48760184 G A 0.246297 -3.2307e-06
18:48772322 A G 0.075097 -1.1304e-04
18:48772510 T C 0.066372 -9.8096e-05
18:48774088 T G 1.087999 5.5163e-05
18:48774300 T C 0.023528 -4.6930e-06
18:48780405 A G 0.204525 2.5892e-03
18:48783707 C T 0.119697 -2.8613e-05
18:48789736 T A 0.594894 2.3720e-03
18:48789819 G A 0.024330 -3.2963e-05
18:48790070 T G 0.039491 -1.7247e-05
18:48791228 G A 0.342758 8.0586e-05
18:48793351 T C 0.043727 -3.6605e-06
18:48802080 T C 1.816917 -2.7213e-05
18:48802242 A G 0.079907 -6.8437e-05
18:48820528 T G 0.357244 -2.9549e-05
18:48823225 G T 0.055827 4.4550e-05
18:48829095 G T 0.189373 -1.6109e-05
18:48829377 A G 0.146306 4.5799e-06
18:48844773 C T 0.508746 6.4618e-05
18:48845975 T C 0.074743 5.6645e-05
18:48846414 A G 0.052318 -2.3682e-05
18:48853841 G A 1.147503 1.0024e-05
18:48871224 A G 0.051614 -3.3567e-05
18:48873965 G A 0.156270 3.6955e-05
18:48878293 T G 1.761999 6.6023e-06
18:48888310 G T 0.083205 4.2020e-05
18:48890750 G A 0.660890 -2.7705e-05
18:48909275 G A 0.053068 -1.9060e-05
18:48910792 A G 1.808822 8.2431e-05
18:48912118 C T 0.033684 1.7532e-06
18:48917638 C A 0.650861 1.3205e-04
18:48924361 A G 0.768519 -5.3945e-05
18:48925370 C G 0.058216 -3.9373e-05
18:48926398 C T 0.054678 6.0405e-09
18:48940826 A G 0.051072 3.8750e-05
18:48940948 G A 1.576695 -7.3852e-06
18:48943066 T C 0.036333 -4.8510e-05
18:48949383 C T 1.480092 -1.8307e-04
18:48954160 T G 1.468868 -1.7344e-04
18:48956527 A G 1.135637 -6.4885e-05
18:48965384 A G 0.026485 -7.6181e-05
18:48968249 G A 0.686311 -4.5073e-05
18:48981991 T G 0.352959 1.0861e-05
18:48986514 T G 0.043698 5.3567e-05
18:49002076 C T 0.245957 6.5133e-05
18:49002466 T C 0.573404 6.9838e-06
18:49002810 A G 0.043295 8.3346e-05
18:49003995 A C 0.147442 2.8454e-05
18:49007559 T G 0.103205 6.2493e-05
18:49010897 T C 0.083263 -5.2463e-05
18:49013145 C T 0.160123 9.9237e-06
18:49013927 T C 0.031111 -2.2416e-05
18:49014157 A G 0.054175 -6.7468e-06
18:49014317 C T 0.716373 2.7185e-07
18:49014411 C A 0.060270 2.7689e-05
18:49016459 G A 0.089589 6.2422e-05
18:49016987 A C 0.079706 1.3989e-05
18:49017653 A C 0.025223 -5.7233e-05
18:49017661 A G 0.133920 -4.6985e-06
18:49020703 G A 0.546977 4.4061e-05
18:49021464 A G 0.028686 1.7575e-05
18:49021719 G A 0.103342 1.4837e-04
18:49029467 G A 0.110440 -3.5985e-05
18:49030535 A G 1.384846 -6.6471e-06
18:49039809 A G 0.031331 1.3634e-05
18:49040967 T C 0.395845 -3.9205e-06
18:49051558 A C 0.099317 5.9558e-05
18:49063271 C T 1.395475 -2.7633e-05
18:49070001 T C 1.339769 -5.2255e-05
18:49071274 T G 0.028988 -4.9046e-05
18:49071914 T C 0.037664 2.0081e-06
18:49085463 T C 0.057989 1.5533e-04
18:49086479 C T 1.671747 -1.9238e-04
18:49087150 A G 0.084821 3.3891e-05
18:49088899 C G 0.107100 1.3684e-04
18:49094014 T C 0.113770 -2.4070e-05
18:49106577 A C 0.030779 8.3344e-05
18:49111225 A G 0.056590 1.2516e-05
18:49123119 C A 0.036521 -2.0420e-05
18:49123194 C T 1.238881 -5.1614e-05
18:49128710 A G 0.095282 6.9893e-05
18:49130122 T C 0.337646 4.1054e-04
18:49133344 T C 0.036203 -2.7084e-05
18:49140233 G A 0.093757 1.8350e-05
18:49142668 G A 0.671530 2.4894e-05
18:49146939 G A 0.040082 1.0755e-05
18:49148238 A C 0.053269 2.8792e-05
18:49151252 C T 0.419685 -3.3202e-05
18:49155040 C A 0.063578 5.7626e-05
18:49166518 C T 0.144923 -1.0582e-04
18:49166695 T C 0.150557 2.1080e-05
18:49173708 G T 0.599692 -1.8122e-05
18:49173712 A G 0.020448 -8.3596e-05
18:49180430 A G 0.339240 1.1804e-04
18:49188933 C T 0.037875 -5.4787e-05
18:49191936 C A 0.226846 -6.9862e-05
18:49193718 G A 0.197991 1.2006e-05
18:49204707 G A 0.280316 -3.2541e-05
18:49218240 T C 0.021049 6.9800e-05
18:49220616 A C 0.734913 1.4283e-05
18:49237514 C A 0.913906 -2.1268e-05
18:49246730 G A 0.248949 1.3072e-04
18:49252189 A G 0.070683 6.9578e-05
18:49252638 G A 0.050108 6.6744e-05
18:49255332 C A 0.022889 -3.6138e-05
18:49266070 C T 0.233048 9.4794e-05
18:49277171 T C 0.587841 -5.9451e-05
18:49282489 T C 0.034282 7.1900e-05
18:49285941 C A 0.047216 -4.5172e-05
18:49286356 T C 0.051757 -3.7188e-05
18:49288587 A C 0.021062 4.1448e-05
18:49295069 G A 0.145056 -3.5788e-05
18:49296439 T C 0.072260 -2.3079e-05
18:49297573 C A 0.071877 -1.0181e-04
18:49297654 C T 0.446220 -5.5615e-06
18:49306115 G T 0.134598 9.8734e-05
18:49308459 C T 0.075847 2.4471e-05
18:49313675 C T 0.045165 -6.5245e-05
18:49337835 A G 0.406576 -4.6856e-05
18:49346471 A C 0.083452 -3.9085e-05
18:49346638 C T 0.041796 7.1084e-05
18:49365997 C G 0.153508 -1.2211e-04
18:49375381 T C 1.558834 -5.5730e-05
18:49382362 G A 0.165907 5.4316e-05
18:49395283 A G 1.820860 -4.9119e-05
18:49399178 A G 0.086714 9.1606e-06
18:49418620 T C 0.065249 2.4994e-05
18:49439925 A G 1.669965 2.0868e-05
18:49440760 T G 0.088194 -3.5694e-05
18:49441356 G A 0.273240 -8.4051e-06
18:49443835 G A 0.039303 4.2578e-05
18:49453473 A G 0.113676 -8.4852e-05
18:49453983 A G 0.121696 2.0237e-05
18:49457785 T C 0.046320 -2.4947e-05
18:49459814 G A 1.146085 -8.9624e-06
18:49469467 A G 1.089028 6.4003e-06
18:49478180 C A 0.138597 7.6097e-05
18:49479761 G A 0.568172 -2.4925e-06
18:49489704 T C 0.121540 -6.9655e-06
18:49502964 C T 0.167049 -3.1519e-05
18:49504464 C T 0.426742 3.7059e-05
18:49507148 T C 0.407193 2.2730e-05
18:49515199 G A 0.218644 5.3314e-05
18:49519948 A G 0.034837 -1.5099e-05
18:49535051 C T 0.049264 8.5276e-05
18:49538636 A G 0.026151 1.2617e-05
18:49541713 T C 0.249433 2.9760e-05
18:49541753 T C 1.226268 -4.9432e-05
18:49543937 C T 0.045415 8.6714e-05
18:49548461 G A 0.064844 -2.7686e-05
18:49582061 T C 0.033499 9.3137e-05
18:49584137 T C 0.080521 2.6585e-05
18:49586943 C T 0.069170 4.5003e-05
18:49603051 C T 0.690936 6.2645e-06
18:49604801 G A 1.959483 -7.2217e-05
18:49609939 T G 0.041192 6.6108e-05
18:49614444 A G 0.040559 -2.0704e-05
18:49617808 C T 0.072543 3.5157e-05
18:49627851 C T 1.056447 5.6780e-05
18:49634581 T C 0.761246 1.8971e-05
18:49641570 T G 1.575884 2.1294e-06
18:49641683 C T 0.031166 -5.5518e-05
18:49643879 A G 0.023477 4.7376e-05
18:49644613 C T 0.197316 -7.3664e-05
18:49648589 A C 0.260300 1.3692e-05
18:49649535 A G 0.059670 -2.4963e-05
18:49652466 C T 0.023697 1.0049e-04
18:49661814 A G 0.528652 -2.4843e-05
18:49664993 G A 0.068382 4.1067e-05
18:49670155 G A 0.026430 -3.4403e-05
18:49674186 A C 0.105464 -4.2662e-05
18:49676115 G A 0.994096 1.4077e-05
18:49682024 G C 0.054334 9.4147e-06
18:49695068 G A 0.344686 6.5949e-05
18:49705286 T C 0.917133 -2.5188e-05
18:49708728 T C 0.413895 -4.4685e-05
18:49713756 G A 0.064100 2.3928e-05
18:49716106 T C 0.162437 1.5034e-06
18:49716447 A G 0.067525 -2.2829e-05
18:49716804 T C 0.054266 -2.1160e-05
18:49717787 T C 0.963424 3.0151e-05
18:49721814 C T 0.041198 -3.6254e-05
18:49737774 A C 0.030870 3.1738e-05
18:49738240 G A 0.342229 -2.5238e-06
18:49738983 G A 0.087038 -3.0761e-05
18:49744800 G C 0.141206 6.2353e-05
18:49750430 A G 0.128016 -1.2841e-05
18:49753011 G A 1.653376 -5.5249e-06
18:49768061 C T 0.210821 2.5005e-06
18:49769160 G A 0.065009 -3.3160e-05
18:49769534 C A 0.024486 4.2256e-05
18:49770092 A G 0.430663 6.4937e-05
18:49770954 A G 1.103484 9.1894e-06
18:49774256 T C 0.080897 -3.8915e-05
18:49776874 C G 1.504374 -2.5082e-05
18:49786306 T C 0.147620 -6.1156e-05
18:49789847 G A 0.403859 8.2455e-05
18:49790755 A G 0.021776 -5.5437e-05
18:49799444 G C 0.271290 -1.6673e-05
18:49799959 A G 0.308346 9.1045e-05
18:49806875 T C 0.190928 -3.5121e-04
18:49809321 G T 0.189721 -4.7414e-05
18:49815328 G A 0.034996 -9.0254e-05
18:49831865 G T 1.614943 -5.6271e-05
18:49849624 A G 0.022457 4.4357e-05
18:49857711 A C 0.140447 5.0010e-05
18:49859021 C T 0.103627 -2.6248e-05
18:49860475 T C 0.035755 -4.0365e-05
18:49866783 G C 0.041809 1.6479e-05
18:49867224 C T 1.974573 -3.8099e-05
18:49869358 G A 0.236427 1.6067e-05
18:49870266 A G 0.023713 -3.8754e-05
18:49877174 G A 0.751625 1.2129e-05
18:49878614 T C 0.073016 -7.3642e-05
18:49878620 A G 1.688852 -4.3765e-05
18:49884856 C T 0.038813 -1.9617e-04
18:49888000 T C 0.345754 -2.0104e-05
18:49891228 A G 0.102270 -9.3421e-04
18:49895680 A G 0.040864 -5.8761e-05
18:49898756 C T 0.315961 -1.1231e-04
18:49908050 G A 0.070050 -1.9220e-05
18:49912700 A G 0.180626 -8.6627e-05
18:49913768 T C 0.026102 -5.8929e-05
18:49917873 G A 0.257521 -1.2274e-05
18:49926444 C T 0.229533 -2.4016e-05
18:49930690 T C 1.611824 3.7364e-05
18:49933120 G A 1.640452 5.0111e-05
18:49935748 G A 0.338340 -7.0433e-04
18:49941166 A G 1.480699 1.3891e-05
18:49942001 C T 0.225943 -1.3400e-04
18:49946646 T C 0.116708 -7.5102e-05
18:49947233 G A 0.025602 -6.8107e-05
18:49947295 G A 0.844438 4.7073e-05
18:49948735 C A 0.352914 -4.4455e-05
18:49949570 T C 0.081780 2.9111e-05
18:49952739 A C 0.051364 -5.8674e-05
18:49953847 T C 0.363930 -1.7253e-06
18:49956578 G A 0.228939 -3.6451e-05
18:49961836 C G 0.947581 1.6813e-05
18:49962302 C A 0.107584 -2.8808e-05
18:49963557 A G 0.351853 -1.0685e-06
18:49967840 A G 0.101027 -8.6737e-06
18:49992030 G A 0.581571 3.1369e-07
18:49992128 A G 0.024505 -3.3002e-05
18:49993249 C T 0.164550 2.1567e-05
18:49996808 C T 0.391269 1.2145e-05
18:49998514 G A 0.069164 -9.5488e-05
18:50001522 T C 0.122404 -2.0392e-05
18:50002189 G A 0.059300 2.4434e-04
18:50014911 A G 0.033486 -1.0063e-07
18:50016901 G A 0.041968 -2.7888e-05
18:50018784 G C 0.100703 -5.1329e-05
18:50018817 A G 0.139178 3.4214e-05
18:50021382 A G 0.039916 7.3766e-05
18:50025509 G A 0.041231 -4.2204e-05
18:50026236 G A 0.234304 5.7985e-05
18:50030722 G A 0.201590 -1.8745e-05
18:50031450 A G 0.074656 -2.8585e-05
18:50039676 T G 1.255041 -4.7058e-05
18:50043650 C T 0.040773 7.3384e-06
18:50044745 T C 0.033908 -1.9559e-05
18:50047766 T C 0.031328 1.4525e-06
18:50049093 G T 0.074016 -8.2403e-06
18:50061282 A G 0.073734 -4.5463e-05
18:50062852 A G 0.085866 -1.7686e-05
18:50067680 T C 0.103367 -1.3951e-05
18:50077817 G A 0.469157 3.5477e-05
18:50084999 T C 0.189899 -1.1215e-06
18:50091233 T C 0.093117 5.9061e-06
18:50097456 G A 0.022402 3.9382e-05
18:50106099 G T 0.314640 9.4295e-06
18:50106919 A C 0.217508 -2.2719e-06
18:50107698 G T 0.075233 -2.8045e-05
18:50110149 C T 0.046440 -4.3363e-05
18:50117536 A G 0.022960 2.0827e-05
18:50125725 A G 0.122219 -4.5599e-05
18:50132645 C G 1.781266 8.5521e-05
18:50138130 C T 0.686730 5.7963e-06
18:50138931 G A 0.029627 -3.7302e-05
18:50142437 G C 0.076418 -9.9428e-06
18:50144161 C G 0.070358 6.2300e-05
18:50152229 A G 0.435031 4.3655e-05
18:50152962 C T 1.195352 9.1015e-05
18:50155338 A G 0.036742 6.5158e-05
18:50157120 G A 0.233444 2.4428e-05
18:50158120 C T 0.835956 -5.8110e-06
18:50169167 C G 0.070920 -4.7340e-05
18:50173001 A G 0.194064 -6.2414e-05
18:50174055 A G 0.098252 -1.4567e-05
18:50175401 A C 0.260877 7.7065e-06
18:50180024 T G 0.164310 5.1249e-05
18:50180704 C T 0.384625 2.1757e-05
18:50181185 A G 0.035648 -3.2101e-05
18:50183942 T G 0.758698 -1.1745e-05
18:50186625 A C 0.401363 -9.5583e-06
18:50192989 T C 0.101667 -3.1174e-05
18:50196068 G A 0.061442 -1.6013e-04
18:50205965 A G 0.320518 -2.1529e-05
18:50206346 A G 0.326325 6.0316e-06
18:50207227 A C 0.956263 2.3088e-05
18:50207714 T G 0.061741 -1.5828e-04
18:50219291 T C 0.096483 4.0940e-05
18:50227995 T G 0.041809 7.2073e-05
18:50241419 T C 0.098317 -2.1844e-04
18:50247830 C T 0.027589 2.1268e-05
18:50249573 C T 0.254964 3.1501e-05
18:50252184 C T 1.014268 2.7071e-05
18:50275807 G A 0.023769 -7.5198e-07
18:50278563 C T 0.055476 6.5736e-05
18:50285398 T C 0.275947 3.8309e-05
18:50286989 T C 0.098836 -7.6985e-06
18:50291861 T C 0.031059 2.7231e-06
18:50294267 T C 0.056846 -4.4519e-06
18:50311002 T C 0.159607 3.4984e-05
18:50312399 A G 0.092796 5.2511e-06
18:50334364 G A 1.380078 4.0710e-05
18:50335078 T C 0.066025 2.8684e-05
18:50346481 T C 0.085691 -1.3777e-05
18:50346689 A G 0.195790 -1.7389e-04
18:50348017 T G 0.036109 4.4843e-05
18:50348223 G T 0.057492 2.1533e-05
18:50353536 T C 0.039683 -7.7172e-05
18:50354153 A G 0.080462 -1.3817e-05
18:50354908 C T 0.561213 -9.2334e-05
18:50356760 C T 1.736247 4.8702e-05
18:50357019 G A 0.058264 -1.6399e-05
18:50357064 T G 0.220925 -2.5322e-04
18:50357472 G T 0.076749 -1.5590e-05
18:50360462 T G 0.055515 5.6701e-05
18:50365388 G A 0.886632 -6.3573e-05
18:50367079 A G 0.058605 1.7471e-05
18:50367848 C T 0.130323 -1.7532e-04
18:50371995 C A 0.054782 3.1161e-06
18:50372024 A G 0.139522 -3.7842e-05
18:50372363 A G 0.031192 1.6531e-04
18:50372475 C T 0.341713 -8.4456e-05
18:50380636 C T 0.057856 -4.5767e-05
18:50385546 C T 0.081618 1.5177e-05
18:50386669 A G 0.045051 -7.9907e-05
18:50414122 G A 0.046284 2.8174e-05
18:50417778 T C 0.130281 -2.4617e-05
18:50419352 C T 0.121992 1.9880e-05
18:50420543 A G 0.059014 -3.4166e-04
18:50423562 C T 0.041718 1.0155e-05
18:50426220 A T 0.149759 6.6336e-05
18:50431920 C T 0.022922 -1.1695e-04
18:50432602 G C 0.710167 -9.3492e-06
18:50442169 G A 0.082591 1.3805e-05
18:50451191 A G 0.077538 -3.6528e-05
18:50458946 A C 0.934952 1.1580e-04
18:50475968 A G 0.137178 1.9206e-05
18:50481922 C G 0.131528 3.8581e-06
18:50492071 C T 0.408186 -2.6897e-05
18:50495552 A G 0.030533 4.2571e-05
18:50498789 T C 0.060812 -2.8391e-04
18:50501474 G A 0.060825 -2.7008e-04
18:50525058 A G 0.060449 3.2067e-05
18:50525441 G A 0.022993 -1.9277e-05
18:50526038 A G 0.249556 -5.2340e-05
18:50528882 G A 0.280310 -4.9834e-05
18:50529659 T C 1.088164 2.5074e-04
18:50533258 A G 0.217306 -3.6303e-05
18:50535294 A G 0.045609 -4.8066e-07
18:50540364 A G 0.038316 -5.0573e-05
18:50544039 T C 0.084792 -1.3481e-05
18:50546319 A G 1.463399 -1.5821e-06
18:50550249 A G 0.076259 -3.8090e-05
18:50551960 T G 0.041393 6.0244e-05
18:50556209 G A 0.081257 -7.9264e-06
18:50561639 C A 0.067979 9.7805e-06
18:50566969 C T 0.254895 2.7910e-06
18:50572697 G A 1.251452 -4.0197e-05
18:50580975 C T 0.446031 -3.2031e-04
18:50583223 A G 0.095016 7.3182e-07
18:50595725 G A 0.443347 -2.3889e-04
18:50597737 T G 0.801870 3.1541e-05
18:50606033 C T 0.062030 5.2514e-05
18:50607160 G T 0.201240 -7.3284e-04
18:50609919 T G 1.272731 -4.8084e-05
18:50611759 C T 0.071040 -3.1276e-04
18:50617497 G A 0.071127 -3.6383e-04
18:50622015 C A 0.349094 -1.5908e-04
18:50624932 T C 0.092945 -5.9020e-08
18:50636674 G A 0.267541 -1.1063e-05
18:50640488 A C 0.036093 -2.0436e-05
18:50641370 A G 0.039254 -3.6104e-05
18:50651686 T C 0.112689 -6.3751e-06
18:50652265 A G 1.003327 2.2109e-05
18:50655918 T C 0.037359 -9.4768e-05
18:50664769 T C 0.077252 3.6984e-05
18:50683306 T C 1.116354 -1.7001e-05
18:50683727 A T 0.058031 -3.3421e-05
18:50686958 A G 0.792895 -5.5949e-06
18:50692978 T C 1.007955 5.5534e-06
18:50698745 A C 0.041539 6.4110e-05
18:50714406 C T 0.068924 1.7713e-05
18:50719786 G T 1.822621 7.5402e-04
18:50723283 G T 1.016161 1.1909e-04
18:50727037 G A 0.054694 -8.2771e-06
18:50729267 C T 0.862955 5.7443e-05
18:50731947 G A 0.066596 -2.4577e-05
18:50734845 G A 0.031730 3.3552e-05
18:50735890 A G 0.035242 -5.5187e-05
18:50737358 T G 0.799338 8.4686e-05
18:50750198 G T 1.822464 3.2830e-04
18:50750875 A G 0.156828 3.7670e-05
18:50759220 C G 0.025064 -3.5811e-05
18:50770638 C T 0.767387 1.7749e-05
18:50777312 T C 0.050605 1.2741e-04
18:50792601 G A 0.041701 6.6541e-05
18:50800643 T C 0.129158 3.9934e-07
18:50801524 A G 0.041776 6.1827e-05
18:50808700 C T 0.268076 3.7496e-04
18:50813011 C T 0.130155 5.4706e-05
18:50820871 G T 0.173998 -1.1483e-04
18:50835265 T A 0.048901 -2.4694e-05
18:50837242 A C 0.130119 6.8331e-06
18:50840598 T C 0.074234 -7.0899e-05
18:50841197 A G 0.052107 1.9495e-05
18:50849435 A C 0.173369 -2.0487e-05
18:50852319 G A 1.242123 -2.6012e-06
18:50887302 T C 0.020351 2.0439e-05
18:50887841 C T 0.379811 -8.6314e-05
18:50888136 G A 0.179747 -3.5863e-05
18:50891963 C T 0.037592 -6.6789e-05
18:50906642 T C 1.051413 1.1684e-05
18:50906869 T C 0.197689 -1.0147e-04
18:50907118 A G 0.418514 -3.0585e-05
18:50911770 A G 0.635645 2.9452e-05
18:50913757 T C 0.028287 -2.1609e-06
18:50920636 C A 0.280738 -1.0505e-04
18:50920919 C A 0.074328 3.6986e-05
18:50932656 G A 1.084467 1.1376e-05
18:50953376 T C 0.066165 -4.4211e-05
18:50967439 A G 1.110907 -1.3832e-05
18:50970906 T C 0.037362 -9.8436e-07
18:50995324 G A 0.097824 3.9530e-05
18:51000262 T C 0.565946 2.1673e-05
18:51007641 A G 0.238407 -1.0404e-04
18:51027114 A G 0.033285 -5.7804e-05
18:51027555 A C 1.758643 2.2760e-05
18:51047103 T C 0.101154 8.3486e-05
18:51053176 G T 0.857275 1.6096e-05
18:51057298 C A 1.727565 3.1721e-05
18:51063768 T C 1.486785 4.3522e-05
18:51083764 T C 0.165219 1.9013e-05
18:51099503 T G 0.056009 -3.2140e-05
18:51104274 A G 0.174229 4.2966e-05
18:51109020 C T 0.590902 -6.4693e-05
18:51111564 T C 0.355004 -5.2472e-05
18:51134173 C G 0.232078 -3.5683e-05
18:51141796 T C 0.034794 -9.0171e-06
18:51143289 C T 0.025271 -3.4648e-05
18:51146451 C T 0.026206 -9.9334e-06
18:51148674 T C 0.052980 1.9870e-04
18:51148959 C T 0.038547 2.5039e-05
18:51149085 T C 1.054064 -3.8327e-05
18:51155297 C A 0.985115 -3.1558e-05
18:51163377 C A 0.056044 1.0470e-05
18:51178691 A G 0.428115 5.8650e-06
18:51179593 A G 0.044889 -4.0418e-05
18:51180253 C T 1.108067 -6.3017e-05
18:51181723 C T 0.599176 -5.5257e-06
18:51185144 T C 0.081920 -2.3472e-05
18:51185199 C T 1.005336 -8.2354e-05
18:51185872 G A 0.065006 3.9825e-05
18:51186186 C T 0.243870 -6.9271e-05
18:51190573 A G 0.136357 6.4484e-05
18:51193612 C T 0.704202 3.3376e-04
18:51201619 T C 0.367364 -5.1816e-05
18:51215919 C T 0.053656 -2.8744e-05
18:51216892 G C 0.073292 -4.9835e-06
18:51217479 A G 0.039900 2.5102e-05
18:51227220 T C 0.051445 7.5540e-06
18:51233643 T C 0.731875 -3.2578e-05
18:51235712 G A 0.043727 7.1984e-05
18:51246760 T C 1.437424 7.9562e-05
18:51250551 A C 0.488982 -1.0326e-05
18:51250663 A G 0.243973 -3.5695e-05
18:51251934 C T 0.070202 -1.9209e-05
18:51252585 A C 0.168487 8.0920e-05
18:51258999 A G 0.075571 4.2293e-05
18:51261377 G A 0.083104 -2.5729e-05
18:51266352 T C 0.077002 6.8093e-06
18:51278842 G A 0.080160 1.4538e-05
18:51287384 A G 0.055785 -2.4637e-05
18:51290522 T G 0.043607 -2.1522e-05
18:51291046 A G 0.039660 2.3905e-05
18:51307859 A C 1.768805 5.1130e-05
18:51310434 A G 0.048128 -9.9918e-05
18:51337176 A G 0.454697 -2.2132e-05
18:51345857 A C 0.081069 7.1639e-06
18:51354312 A G 0.504734 -2.0040e-05
18:51366801 C T 0.080952 1.0851e-05
18:51366855 T C 1.126958 -6.2125e-05
18:51367087 T C 0.050592 -4.8645e-06
18:51368099 G A 0.092124 -7.4942e-05
18:51370648 A G 0.074438 2.1653e-05
18:51378836 T C 0.046057 1.5616e-04
18:51384851 A C 0.046281 2.0501e-04
18:51389391 G A 1.615300 8.9804e-06
18:51399745 C A 0.301556 -1.2045e-04
18:51403165 A C 0.039601 2.9117e-05
18:51411787 A G 0.571369 -4.0965e-05
18:51414444 C T 1.766455 1.0351e-04
18:51425863 C A 0.422324 1.0998e-05
18:51426740 T C 0.075340 2.9642e-05
18:51427064 G A 0.026894 3.5695e-05
18:51432876 T C 0.022240 -4.3393e-05
18:51434835 C T 0.071848 2.7168e-05
18:51446074 G A 0.058375 2.1782e-05
18:51446441 T C 1.009676 -2.6894e-05
18:51455936 A G 0.134822 5.1987e-05
18:51457267 C T 0.151642 6.4441e-05
18:51461021 G A 0.093377 -2.5563e-05
18:51473193 T A 0.256353 2.7899e-05
18:51475704 C T 0.043539 -1.0546e-04
18:51477430 A G 0.523024 4.0541e-06
18:51485416 C G 0.020387 -3.2363e-05
18:51490042 T G 0.156747 1.2102e-04
18:51491393 T C 1.780870 7.0100e-05
18:51508548 C T 0.472049 8.5723e-06
18:51515722 A G 0.550684 -1.5828e-04
18:51519748 T C 0.335397 -1.8416e-05
18:51526568 A G 0.151927 1.0617e-04
18:51542468 C T 0.135900 6.9179e-05
18:51545460 G A 0.039137 2.1871e-05
18:51547230 C T 1.767555 1.7019e-04
18:51549158 T C 0.531690 -1.1520e-04
18:51554701 A G 0.539197 -9.4202e-05
18:51555089 A G 0.035048 4.8736e-06
18:51558284 C T 1.965822 1.7793e-05
18:51558497 G T 0.387559 2.5073e-04
18:51559756 G A 0.207137 4.7296e-06
18:51566422 G A 0.024061 -4.6761e-05
18:51566901 C T 0.071991 1.2867e-05
18:51572115 A G 0.132378 -2.1082e-05
18:51574368 A G 0.070624 -4.1590e-05
18:51593656 G A 0.166192 -8.3812e-05
18:51609981 T C 0.115201 -2.3221e-05
18:51620901 T G 0.728441 -6.9958e-05
18:51629729 C T 0.028040 -4.7022e-06
18:51649813 T C 0.056158 -7.7533e-09
18:51660908 C T 0.725166 -5.8221e-05
18:51680757 C T 1.301618 1.6112e-05
18:51681244 C T 0.876600 -1.6498e-05
18:51693408 A T 0.023262 -2.1151e-05
18:51701796 T C 1.587968 -2.5096e-06
18:51703492 A C 0.026031 1.8096e-04
18:51708514 A G 0.061656 3.2719e-05
18:51722924 T C 0.096288 -2.5579e-05
18:51724582 A G 0.116435 -5.0676e-05
18:51727100 A G 0.710138 2.1742e-05
18:51733937 T C 0.023687 2.1237e-05
18:51738078 A G 0.047803 2.5247e-04
18:51760939 T C 0.035301 -4.7407e-05
18:51767941 T C 0.595070 7.6926e-05
18:51771567 A G 0.275240 1.5706e-05
18:51774270 T G 0.024145 -2.0379e-05
18:51775491 G T 0.025135 -3.8771e-06
18:51777246 G C 0.119973 -9.0218e-05
18:51781894 C T 0.803006 1.0516e-04
18:51802827 A G 0.029825 4.1359e-05
18:51803950 A G 0.126886 -6.3403e-05
18:51805130 G A 0.574242 -1.6360e-05
18:51807260 G A 0.055356 1.4359e-04
18:51818901 T G 0.447911 5.6477e-06
18:51820209 C T 0.063399 1.5329e-05
18:51820805 A G 1.380574 6.7013e-05
18:51839699 G A 0.033194 -5.5625e-05
18:51841147 G T 0.555452 -1.8124e-05
18:51855721 T C 0.116565 -4.6777e-05
18:51866513 C T 0.826170 6.1123e-05
18:51880889 A G 0.067093 7.2726e-05
18:51888169 C G 0.115390 -5.8092e-05
18:51902356 T G 1.886035 6.8314e-05
18:51912611 G C 0.449410 -1.5786e-05
18:51917425 T C 0.043899 -6.3801e-05
18:51925340 C T 1.361995 3.0189e-05
18:51933941 A G 0.522829 -1.1657e-05
18:51939063 A C 0.865068 3.4900e-05
18:51945230 C T 0.055045 8.9274e-05
18:51947383 T G 1.336117 4.8609e-05
18:51951477 G A 0.061715 3.3443e-05
18:51952358 G A 0.063084 1.7823e-05
18:51962431 C T 1.811441 3.9980e-05
18:51963308 C A 1.273419 7.2473e-05
18:51964773 C A 0.672033 -5.1370e-05
18:51972841 A G 0.175465 -9.3889e-06
18:51983566 G A 0.067969 1.0901e-04
18:51985801 T C 0.021211 3.1205e-05
18:52019494 T C 0.039316 -2.3320e-05
18:52024499 G A 1.433360 2.6198e-05
18:52033980 A G 0.035479 1.8760e-04
18:52040749 T C 0.029024 -3.5257e-05
18:52047009 A G 0.061426 1.8916e-05
18:52047714 C T 0.054006 2.6170e-06
18:52051919 T C 1.317967 5.1267e-05
18:52053722 A C 0.130151 1.0231e-04
18:52055579 C T 0.089904 8.5683e-05
18:52057669 C T 0.078083 -2.7091e-05
18:52058680 G A 1.420172 2.1035e-05
18:52209411 T G 1.181713 -6.0310e-06
18:52211330 C T 0.026771 -3.1260e-05
18:52225206 G C 0.065152 8.4286e-05
18:52226097 A G 0.081504 3.1086e-05
18:52227120 C T 0.089122 7.0464e-06
18:52235078 G A 0.243357 3.4898e-05
18:52236414 C T 0.113991 8.9430e-06
18:52248789 T C 0.062059 4.5900e-05
18:52252173 A G 1.477720 2.0570e-05
18:52258288 G A 0.062646 4.0570e-05
18:52258548 C T 0.305555 8.9718e-06
18:52265059 T C 0.027031 2.5073e-05
18:52265308 C A 1.084458 8.7232e-06
18:52269870 A C 0.034704 1.6015e-05
18:52274922 T C 0.085428 7.7703e-05
18:52286421 A G 0.164965 7.4228e-05
18:52288911 G A 1.372249 4.0956e-05
18:52297561 T C 0.062825 3.2792e-05
18:52309542 A G 0.034697 -2.9998e-05
18:52310293 T C 0.141576 3.7328e-05
18:52311009 C T 1.162761 5.4493e-06
18:52345168 A C 1.586394 6.1302e-05
18:52347426 A G 0.078411 -1.1028e-04
18:52351702 C T 0.039903 6.1603e-06
18:52358410 G A 1.129346 1.2182e-05
18:52366897 T C 1.108863 6.5164e-06
18:52369403 C T 0.206407 3.1987e-05
18:52375539 A G 0.037904 -7.1376e-05
18:52378623 G A 1.618838 7.8859e-05
18:52385723 C T 0.065554 -5.3055e-06
18:52390497 T C 0.057703 3.1151e-05
18:52391095 A G 1.152382 2.9933e-05
18:52405913 T C 0.053324 -1.3330e-05
18:52414205 A G 0.138305 2.1859e-05
18:52430607 T C 0.130405 1.6828e-05
18:52436772 G A 0.103676 4.1293e-05
18:52441379 A C 0.036226 -9.9576e-05
18:52445363 G A 0.027589 -2.7070e-06
18:52453755 A G 0.860770 -1.8163e-05
18:52458396 G A 0.038952 1.7912e-05
18:52461046 A G 0.071037 5.1489e-05
18:52465948 C A 0.239069 6.4004e-05
18:52468141 C T 0.723449 -3.8153e-05
18:52469164 G A 0.024875 -1.2702e-05
18:52476212 G A 0.051815 2.4433e-05
18:52480654 A G 0.020458 1.0729e-05
18:52494374 C A 1.529437 1.7373e-04
18:52496921 G A 0.081326 4.7467e-05
18:52503052 T C 0.113991 -2.6355e-05
18:52503313 C A 0.518941 2.6170e-05
18:52510377 C T 0.067606 -2.6277e-04
18:52511321 C A 0.466583 2.7002e-05
18:52512035 T C 0.053532 -4.9383e-05
18:52512776 A G 1.532566 -2.5472e-05
18:52523437 C T 0.513400 -4.2455e-05
18:52523477 A G 0.826180 3.4804e-05
18:52526984 A G 0.087405 3.1024e-05
18:52527070 T C 1.913705 -2.0413e-05
18:52527465 C T 0.445213 -3.3498e-05
18:52528849 A G 0.520343 1.4416e-05
18:52535772 A G 0.035213 3.5352e-05
18:52548995 C A 0.649410 -2.1177e-05
18:52559460 A C 0.142514 -3.9486e-05
18:52566469 A G 0.112881 6.3307e-05
18:52579078 T G 0.021302 1.3570e-05
18:52586545 G A 0.089391 4.9433e-05
18:52601481 T C 0.325877 -8.6062e-06
18:52604083 C T 0.095964 -1.9660e-05
18:52605279 T C 0.076772 2.4833e-05
18:52607717 G A 0.750256 -1.9850e-05
18:52613090 C A 0.118090 -1.2225e-04
18:52622529 A G 0.057414 -1.5938e-05
18:52625909 G A 0.045343 1.8929e-05
18:52625995 G T 0.038001 4.5022e-05
18:52639549 G T 0.377874 -2.1021e-05
18:52642359 A C 1.428748 -6.9979e-05
18:52674388 G T 0.130680 -2.3668e-06
18:52677342 T C 0.176627 -1.3363e-05
18:52677589 T C 0.044976 9.0947e-06
18:52713249 C T 0.528671 5.5244e-05
18:52715175 C T 1.123816 2.2243e-05
18:52717037 A G 0.680858 -2.3155e-05
18:52717101 T G 0.291780 3.6046e-05
18:52722267 T C 0.058206 5.0323e-05
18:52727565 C G 0.127279 -1.3641e-05
18:52733951 C T 0.231432 1.6758e-05
18:52734527 G A 1.796592 -8.6993e-06
18:52740266 A G 0.085834 -9.0281e-06
18:52752017 A G 0.812090 -1.0005e-05
18:52753199 G A 0.040744 1.7672e-04
18:52753672 G T 0.171136 -5.5595e-05
18:52758295 T C 1.061611 3.0003e-04
18:52758796 G A 0.073442 7.4527e-05
18:52759825 G A 1.187390 6.6404e-05
18:52760971 A G 0.065045 4.4644e-05
18:52761698 G A 1.863169 5.1416e-05
18:52762704 T C 0.028384 -5.6522e-06
18:52763944 A G 0.169402 -8.7726e-05
18:52765176 T C 0.147026 4.7603e-05
18:52772539 A G 0.174927 2.8214e-05
18:52778911 A C 0.100316 -7.7593e-06
18:52779000 T C 0.049507 -7.3531e-06
18:52793587 T C 0.036232 5.3169e-06
18:52794813 A G 0.112248 1.9625e-05
18:52795084 C T 0.660186 9.3503e-05
18:52803458 C A 1.522280 -1.3864e-05
18:52813371 T C 0.025051 -4.3160e-05
18:52814649 G A 0.023405 5.2025e-05
18:52818888 A G 0.105828 5.6685e-06
18:52820151 A G 0.246826 2.4111e-05
18:52828716 A G 0.075873 -2.9999e-05
18:52828885 G A 1.188893 -7.8252e-05
18:52830654 C T 0.656551 -1.9578e-05
18:52831233 A G 0.142521 2.7652e-05
18:52833250 A G 0.118113 -2.0096e-05
18:52835378 A G 1.740119 -7.6511e-06
18:52841647 A G 0.543190 1.8050e-05
18:52847695 A G 0.056716 2.4755e-05
18:52850880 T C 0.306506 -1.3835e-05
18:52863108 G C 0.599364 1.6679e-06
18:52864576 T C 0.290956 -3.4616e-05
18:52874399 A G 0.772784 4.3887e-06
18:52880875 A C 0.103189 3.4120e-05
18:52902683 T C 0.217897 1.6621e-05
18:52903085 G A 1.828634 1.5808e-05
18:52911702 C T 0.576173 1.1271e-05
18:52918380 A G 0.141836 1.4173e-05
18:52935941 G T 0.194956 8.5680e-05
18:52937872 C T 0.209640 2.2605e-05
18:52938369 A G 0.749749 2.3587e-08
18:52938538 C T 0.059216 7.0668e-05
18:52954518 A T 0.037320 3.6424e-06
18:52957822 G A 0.093624 -7.1366e-05
18:52971109 A G 0.572960 1.4433e-06
18:52977359 C T 0.047521 1.2424e-04
18:52991218 A C 0.098145 1.2894e-05
18:52997092 C T 0.069436 1.1068e-05
18:53004083 A G 0.077470 2.2605e-05
18:53005429 T C 0.049053 5.7082e-05
18:53011777 T C 0.157481 5.0874e-06
18:53012047 C T 0.066846 3.0007e-05
18:53026793 C T 0.021159 -1.2983e-04
18:53045051 A G 0.065957 8.8104e-05
18:53050489 G A 0.129866 -3.7148e-05
18:53050646 C A 0.162963 -5.0155e-05
18:53051008 C G 0.046943 -1.1285e-04
18:53058238 T C 0.054746 4.3150e-05
18:53065342 G T 0.053879 2.6269e-05
18:53074862 G A 0.045567 -1.2738e-04
18:53088349 T C 0.038670 1.3940e-05
18:53094185 T C 0.118087 1.1011e-04
18:53103739 A G 1.234291 -1.4053e-05
18:53117304 G A 0.552664 2.0757e-06
18:53118111 T C 0.043370 5.6006e-05
18:53125783 G A 0.027602 1.2724e-04
18:53128047 A C 0.033055 5.2359e-05
18:53134518 C T 0.037975 -1.3202e-05
18:53138622 T C 0.055304 3.0628e-05
18:53143573 T C 0.984060 2.7504e-06
18:53150076 G A 0.572148 1.1380e-05
18:53155002 C A 0.108288 2.3514e-05
18:53156264 C T 0.050471 7.6356e-05
18:53170871 A G 0.076846 1.9746e-05
18:53175787 T C 1.540447 9.2808e-05
18:53175955 C T 0.025521 8.4679e-06
18:53177132 G A 1.134322 6.8849e-05
18:53177208 G A 0.250322 2.9086e-05
18:53186254 A G 0.191740 6.2430e-05
18:53186911 C T 0.113465 1.2253e-05
18:53194961 C T 0.051478 1.2633e-05
18:53202366 G A 0.088473 -2.2605e-06
18:53207207 G A 0.548470 -8.3108e-05
18:53207325 G A 0.348626 7.9057e-05
18:53210302 T G 1.651179 -1.7032e-05
18:53217085 A G 0.069943 -1.6442e-06
18:53225637 C T 1.922404 -1.9171e-05
18:53238550 G T 0.051091 5.8843e-05
18:53242546 C T 0.091556 3.4870e-06
18:53272160 G A 0.356549 6.2514e-05
18:53309114 G A 1.092984 -4.0616e-06
18:53325860 C T 0.047356 8.0443e-05
18:53337912 T C 0.054769 -1.6690e-05
18:53345495 A G 0.031851 -8.5857e-05
18:53358425 T C 0.101816 2.0763e-04
18:53359473 A C 1.027300 -1.3130e-05
18:53363478 G A 0.054077 3.4445e-04
18:53400656 T C 0.035414 3.3869e-06
18:53407090 T G 0.040335 -1.7764e-05
18:53417248 C G 0.023502 -9.1639e-05
18:53423144 G A 1.638186 -3.0215e-05
18:53425305 T C 0.673718 -3.4164e-05
18:53428085 G A 0.878002 1.3492e-05
18:53432989 A G 0.028491 1.1432e-05
18:53441615 A G 0.029299 6.1201e-05
18:53454041 T C 0.560460 -6.8967e-05
18:53459057 C A 1.338957 -9.6710e-05
18:53477697 C A 0.037105 -6.0190e-06
18:53477784 A G 0.674665 -2.8865e-05
18:53482756 G A 0.071387 8.8127e-06
18:53494075 C T 0.676473 -5.9276e-05
18:53506030 A G 0.930252 -1.6209e-04
18:53536098 T C 0.022029 -2.4568e-05
18:53538869 C A 0.173398 -1.1014e-04
18:53538902 A G 0.387335 8.5454e-06
18:53566264 G A 0.033129 6.2072e-05
18:53568670 C A 0.081501 5.0262e-05
18:53569429 G A 0.072182 2.1778e-05
18:53571137 C T 0.272961 1.0037e-04
18:53577888 C T 0.359269 -2.3888e-05
18:53578876 T C 0.150512 -1.1786e-05
18:53594836 A G 0.425551 5.7235e-06
18:53599790 T C 0.304127 -3.5930e-05
18:53602616 C T 0.132897 -4.4118e-05
18:53618120 T G 0.126484 3.8963e-05
18:53626484 G A 0.123744 -3.5527e-06
18:53634177 T C 0.157237 -7.6386e-06
18:53638478 G T 0.104481 -1.1090e-05
18:53653957 G A 0.020458 2.9245e-05
18:53664282 G A 0.386887 -2.3551e-05
18:53667255 C A 0.146513 4.8317e-05
18:53668418 A G 1.784177 -5.3995e-05
18:53669408 G A 0.442802 -1.3018e-04
18:53690601 C T 0.923436 -8.9420e-05
18:53698151 T C 0.214736 7.7197e-06
18:53698691 T G 0.032769 -6.0802e-05
18:53699500 C T 1.463253 1.8150e-05
18:53706621 G A 0.350174 3.9809e-05
18:53712598 G A 0.035512 1.7788e-05
18:53714236 T C 0.043792 5.5820e-04
18:53717464 T C 0.255032 -4.5064e-05
18:53731298 A G 0.081157 5.2894e-05
18:53741949 G A 0.510450 -1.3174e-05
18:53743014 G T 0.036365 -4.0341e-05
18:53747425 A G 1.091118 -6.8274e-06
18:53750379 T C 0.101242 -1.5694e-05
18:53752832 T C 0.136763 -2.9774e-05
18:53759589 T C 0.270663 -1.0306e-05
18:53765771 C T 0.152054 3.2021e-06
18:53768615 C G 0.317259 -2.7280e-05
18:53768774 C T 0.375430 1.4997e-05
18:53770566 C T 1.733783 1.2159e-05
18:53786935 A G 0.022191 5.5835e-05
18:53787379 A C 0.168753 -3.7059e-05
18:53790625 C T 0.106659 -7.3164e-05
18:53795157 G A 0.024940 -2.1165e-05
18:53795300 G T 0.088233 -1.4102e-04
18:53795621 T C 1.250871 2.3131e-05
18:53804156 T C 0.525656 3.6631e-05
18:53807487 A G 0.130395 6.4551e-06
18:53810014 A G 1.827991 -4.6344e-08
18:53810122 A C 0.316260 -1.1913e-05
18:53810858 G A 0.082877 -9.7337e-05
18:53815178 T G 0.039861 2.8286e-05
18:53818030 C G 0.170029 -5.6307e-06
18:53819904 T C 0.388400 5.8782e-06
18:53830184 T C 0.037907 -2.3084e-05
18:53834328 G T 0.313721 -2.5621e-05
18:53840345 A C 0.481686 5.1310e-05
18:53848399 C T 1.576562 -2.1815e-05
18:53852908 G A 0.425476 2.4729e-05
18:53854037 C T 0.024596 -7.5124e-05
18:53854465 C T 1.364131 -1.0952e-05
18:53855525 T A 0.963605 2.9271e-05
18:53856227 T C 0.176179 3.6341e-06
18:53872384 G T 0.024148 -7.5901e-05
18:53872948 G A 0.067408 -7.7263e-06
18:53881022 A G 1.818683 1.5715e-04
18:53883649 C A 0.421123 3.4197e-06
18:53887306 A G 1.458407 3.5778e-05
18:53887341 T C 0.030887 -5.9681e-05
18:53890269 T C 0.099583 -2.0664e-05
18:53893322 C G 0.029267 -6.5011e-06
18:53896688 C G 0.179714 -1.6207e-04
18:53905940 C T 0.808462 5.7218e-05
18:53906628 T C 1.455954 -1.0130e-05
18:53906788 C T 0.075097 1.1572e-06
18:53907168 T C 0.114630 2.0522e-04
18:53913327 A G 0.080595 -3.1890e-05
18:53914715 C T 0.034626 5.4935e-06
18:53924216 A G 0.256005 -5.6411e-05
18:53924392 A G 0.025405 -8.0490e-05
18:53926509 T C 0.774615 6.5470e-05
18:53932514 C A 0.069462 1.0347e-06
18:53937120 C A 0.263000 -5.0820e-05
18:53938738 C T 0.110898 5.2562e-05
18:53940263 T C 0.042750 2.7965e-05
18:53941390 G C 0.043613 -3.8813e-07
18:53941432 G T 0.107860 8.9386e-06
18:53941453 T C 0.108385 -5.7042e-05
18:53941706 C T 0.043123 -4.8856e-06
18:53942344 C T 0.055902 -1.5860e-06
18:53944858 G A 1.488648 1.2002e-07
18:53946453 C T 0.025807 4.1903e-05
18:53948968 A G 0.716795 1.7654e-04
18:53952127 A C 0.026881 -1.0034e-04
18:53963929 G A 0.036729 -3.9812e-05
18:53965799 A C 1.775861 -1.3506e-05
18:53972082 G A 0.106376 -1.9501e-05
18:53974669 A C 0.049718 -1.3624e-05
18:53992578 G A 0.718327 -5.2489e-05
18:53993286 C T 0.936607 3.0683e-06
18:53997046 C A 0.154378 2.5640e-04
18:54001461 T C 0.247317 -1.5963e-04
18:54004446 T C 0.048933 7.3583e-05
18:54006733 A G 0.173755 2.2773e-05
18:54012313 G A 0.150032 7.4556e-05
18:54016642 T G 0.042406 9.9065e-05
18:54020562 C G 0.697811 7.0272e-05
18:54047318 T C 0.048615 8.3597e-05
18:54048077 T C 0.590490 2.5482e-05
18:54048128 A G 0.796047 -1.8247e-05
18:54052170 C T 1.267038 2.4514e-05
18:54052273 A G 0.079080 3.3471e-05
18:54055379 T C 0.073026 6.8616e-05
18:54069402 A G 0.067518 1.0602e-05
18:54079337 C T 0.052903 4.7097e-06
18:54080020 A C 0.020221 1.3249e-04
18:54104333 C A 0.125442 -1.7552e-05
18:54109588 A G 0.172457 -6.4295e-05
18:54114481 A G 0.410708 4.0963e-05
18:54116256 C T 0.054805 -8.6332e-06
18:54119666 T C 0.634947 -1.7063e-05
18:54130372 T C 0.156666 -3.5047e-05
18:54136409 C G 0.028923 3.4457e-06
18:54152121 C T 0.635492 -1.4513e-05
18:54155330 A G 1.167332 1.3595e-05
18:54162135 G A 0.055694 -5.5395e-05
18:54175216 T C 0.038095 -5.1433e-05
18:54187180 A G 0.035278 1.5051e-05
18:54189420 A G 0.054834 -7.5662e-05
18:54189488 A C 0.425989 2.4835e-05
18:54189611 T C 0.522647 -2.6645e-05
18:54218356 T C 0.041938 1.2410e-04
18:54219052 G A 0.071316 -1.6406e-04
18:54227009 G T 0.152541 -3.3999e-05
18:54230240 T A 0.150090 2.3777e-06
18:54232162 A G 0.191516 -4.8364e-05
18:54235097 A G 0.851202 1.7039e-05
18:54236781 G A 0.045243 -1.1947e-04
18:54256019 G C 0.055866 -4.2749e-07
18:54262712 G A 0.060825 5.4147e-04
18:54265130 G A 0.948844 1.9655e-05
18:54265847 A G 0.372901 4.2837e-05
18:54281790 C T 0.115445 3.0970e-05
18:54281987 T G 1.589078 -5.2460e-05
18:54287739 C T 0.070793 -4.5570e-05
18:54306416 A G 0.187212 5.4885e-04
18:54309507 T C 0.024918 -7.0784e-05
18:54310462 C T 0.055710 6.0298e-07
18:54313174 A C 0.110502 1.2654e-05
18:54317424 G A 0.025998 4.9493e-05
18:54329218 T C 0.030091 8.1646e-05
18:54329326 T C 0.062270 -6.4893e-05
18:54338927 T C 0.032075 3.6045e-05
18:54345454 A G 0.108428 1.2867e-05
18:54351566 C T 0.102199 1.7928e-04
18:54373648 T A 0.293267 -4.4209e-04
18:54377738 G A 0.262718 3.3891e-05
18:54379956 T C 0.060228 -3.9563e-05
18:54397622 C T 0.738600 -8.7582e-05
18:54400510 G A 0.065850 6.6086e-05
18:54402420 A C 0.067849 -1.2273e-04
18:54405821 T C 0.029455 -2.6772e-05
18:54409971 G A 0.100080 9.3342e-05
18:54411576 T C 0.041056 8.8987e-06
18:54413275 C T 1.256229 1.2070e-06
18:54415284 A G 0.098038 2.2288e-04
18:54417591 A G 1.387332 -6.1792e-06
18:54418390 T C 0.029105 7.8646e-05
18:54419696 T C 0.138944 2.8650e-05
18:54419722 G A 0.047161 4.0085e-05
18:54434463 A C 0.027693 -1.1316e-05
18:54435784 A G 1.278820 5.2922e-05
18:54449950 A G 0.183161 3.4987e-05
18:54456149 T G 1.268382 -6.0432e-05
18:54462006 C T 0.028361 -3.9324e-06
18:54469074 G A 0.024707 8.1988e-05
18:54476578 T G 0.166247 2.9705e-05
18:54488864 A C 0.053062 -7.4846e-06
18:54489397 T C 0.042007 2.4546e-05
18:54494439 C T 1.599649 -3.7793e-05
18:54503811 G A 0.054525 -3.3953e-06
18:54517340 G A 0.285337 2.1190e-05
18:54518866 G A 1.880303 1.6395e-05
18:54525249 G A 0.025041 5.8427e-05
18:54541140 C T 0.075581 -1.2113e-04
18:54548804 G A 1.563372 1.2198e-06
18:54566065 A G 1.695880 -1.9420e-05
18:54571013 A G 1.608364 -3.2255e-05
18:54574305 T C 0.025119 2.8477e-05
18:54574972 T C 0.050309 2.1357e-06
18:54578482 T C 0.734140 -6.8087e-04
18:54595289 A G 0.031000 1.5244e-05
18:54608001 A G 0.027735 -1.8341e-05
18:54608792 G A 0.176689 6.1750e-06
18:54609166 A G 0.028329 -6.6436e-05
18:54609979 A G 0.030890 -9.8809e-05
18:54623494 G C 0.025028 -5.0368e-05
18:54636802 T C 0.137669 1.0954e-05
18:54641870 A G 0.060812 1.0366e-04
18:54642187 C T 0.057119 -4.3844e-05
18:54645235 T C 0.040874 4.5278e-05
18:54654024 C T 0.115821 4.2065e-07
18:54655480 G A 0.076230 -9.7392e-05
18:54656025 G T 0.640981 8.4492e-04
18:54660333 C T 0.537750 -7.7410e-05
18:54661715 A G 0.048673 3.3360e-05
18:54667823 G A 1.311099 5.0227e-05
18:54669321 T G 0.021958 1.9179e-05
18:54679971 A G 0.087246 2.1991e-05
18:54686616 G A 1.746981 -1.2356e-05
18:54693858 T G 0.580318 1.5703e-04
18:54699619 A G 0.215946 -5.2593e-05
18:54704906 A G 0.184992 1.3912e-05
18:54706186 G A 1.725088 -1.2209e-05
18:54709233 G A 0.020228 3.8270e-05
18:54711512 A G 0.042867 -1.1818e-04
18:54714522 A G 0.162508 1.1459e-04
18:54725272 T C 0.514156 -2.3182e-05
18:54728683 C T 1.417394 7.7711e-05
18:54731120 A C 0.103984 1.3437e-05
18:54731875 A G 0.044600 -9.1120e-06
18:54741103 G A 0.122936 5.2776e-05
18:54746822 A C 0.023444 2.1410e-05
18:54750824 A C 0.025791 -1.5573e-05
18:54752314 C T 0.415836 -5.5842e-05
18:54755490 A G 0.624749 1.8582e-04
18:54757738 C G 0.191600 -1.0088e-05
18:54758230 A G 0.149376 3.1684e-05
18:54758438 T C 0.199124 -5.6244e-05
18:54758645 A G 0.031237 -1.0270e-04
18:54761766 T C 0.040228 7.3527e-05
18:54763914 C T 0.180727 -2.9072e-05
18:54764414 C T 0.082010 -1.0381e-04
18:54765829 A G 0.039033 2.8555e-05
18:54776693 C T 0.144339 -7.3013e-04
18:54789414 A C 0.053110 3.9375e-05
18:54792421 A G 0.030182 6.6880e-05
18:54794024 G A 0.743680 3.8748e-05
18:54803046 T C 1.358587 -3.4931e-05
18:54805707 T C 0.244765 2.2943e-05
18:54811081 G T 0.625443 -9.2413e-05
18:54814043 C T 0.143160 -2.2871e-04
18:54816194 A G 0.541038 5.7981e-05
18:54820495 C T 0.044324 6.2225e-05
18:54822736 A G 0.022139 -1.7366e-05
18:54827616 G A 0.112504 -5.0639e-05
18:54835559 A G 0.499262 -2.8123e-05
18:54837358 T C 0.038147 5.8785e-05
18:54841758 G T 0.077171 -2.2188e-04
18:54853165 G A 0.028449 1.1912e-04
18:54853977 G A 0.584826 4.6685e-06
18:54860268 A G 0.035573 -5.2378e-05
18:54869868 A G 0.072961 -6.0941e-05
18:54877990 A G 0.151489 -1.6224e-05
18:54880765 C A 0.075360 -1.6429e-04
18:54906617 C A 0.767981 -4.6234e-05
18:54913962 T C 0.669521 -5.2244e-05
18:54920558 T C 1.530596 -9.4529e-05
18:54920950 G A 0.074844 -5.8164e-05
18:54922416 A G 0.110138 -3.1893e-05
18:54925175 G A 0.055665 1.1137e-04
18:54938896 T C 1.491988 -3.5792e-05
18:54938961 T C 0.036589 -8.3030e-05
18:54959143 C A 0.692095 3.6239e-05
18:54964874 T G 0.145543 -2.6824e-05
18:54966488 T C 0.029351 -7.2674e-05
18:54966981 T C 0.053422 -5.2668e-05
18:54967751 T C 0.022126 5.8776e-05
18:54969852 A T 0.038654 9.2906e-06
18:54977867 C T 0.725020 1.8462e-05
18:54986641 A G 0.161337 1.7159e-05
18:54987389 T C 0.037268 5.0847e-05
18:54987594 C G 0.523319 1.3551e-05
18:54992839 C A 0.096441 7.0481e-06
18:54995829 T C 0.144202 4.7031e-07
18:55012766 T C 0.223438 1.2612e-05
18:55016814 T C 0.027553 5.9900e-05
18:55021725 C A 0.329996 -5.8324e-05
18:55021936 A C 0.035070 -3.0041e-05
18:55027212 G T 1.005589 -4.9503e-05
18:55028006 C T 1.925422 7.1910e-05
18:55036633 C T 0.291060 -4.7223e-05
18:55052088 T C 0.100774 4.4730e-05
18:55053699 T C 1.752794 1.3350e-05
18:55067583 T C 0.107613 -8.9640e-06
18:55075576 A G 0.144949 1.8260e-04
18:55076017 G T 0.138938 5.7545e-06
18:55089715 C T 1.299959 3.7059e-05
18:55091205 A G 1.743160 -3.1396e-05
18:55097852 T C 0.164676 5.2798e-06
18:55100118 C T 0.426401 1.2276e-06
18:55100634 C A 0.354037 1.3496e-06
18:55102034 T C 0.089943 7.1396e-05
18:55103512 T C 0.109943 -2.3260e-05
18:55108340 A C 0.052575 -5.9779e-05
18:55108584 G A 0.333524 -1.8308e-06
18:55110386 G A 0.110700 -1.0754e-05
18:55111632 A C 0.033782 -2.0912e-05
18:55111988 G A 0.173148 2.0927e-05
18:55112102 A G 0.035512 6.8522e-06
18:55112610 G A 0.204447 3.8545e-05
18:55113609 T C 0.039462 -6.7814e-05
18:55114498 T C 0.040189 -2.8873e-05
18:55119033 T C 0.074529 1.1529e-04
18:55120754 A G 1.960253 2.5432e-05
18:55128675 A G 0.192444 -1.8733e-05
18:55131802 G A 1.342336 1.8115e-05
18:55136794 A G 1.531524 1.4748e-05
18:55138428 C T 0.042941 -4.8040e-05
18:55140645 C G 0.076746 -3.4053e-05
18:55141500 T C 0.042613 -4.2195e-05
18:55141974 A G 0.055843 -3.2380e-05
18:55146343 G A 0.021575 -9.9893e-05
18:55151865 A G 0.637790 -3.7506e-06
18:55154266 T C 0.055791 -1.0946e-04
18:55158297 A G 0.030624 -7.3975e-05
18:55169729 G A 0.411075 -9.8311e-06
18:55172312 T C 0.117201 4.1531e-05
18:55172589 A G 0.303945 8.1938e-06
18:55173266 A C 0.304205 -2.2756e-05
18:55175143 T C 0.372236 -1.2496e-05
18:55180897 A G 0.038800 1.0677e-04
18:55183945 A G 0.020182 1.5817e-04
18:55184820 T C 0.236716 1.8206e-05
18:55190299 G A 0.034908 1.1510e-05
18:55191037 A G 0.937746 6.6880e-07
18:55195681 C T 0.103796 -3.2670e-05
18:55200381 A C 0.159834 -6.0845e-05
18:55201885 C T 0.316428 -2.8709e-07
18:55203166 C G 0.209030 5.2893e-05
18:55203971 T C 0.055220 2.2511e-05
18:55205564 T C 0.267239 3.8769e-05
18:55211141 A C 0.206044 -3.1240e-05
18:55211506 C T 1.316428 -1.2431e-04
18:55213381 A C 1.742687 -5.3912e-05
18:55218417 T G 0.021552 7.3011e-05
18:55221074 G A 0.027641 1.7142e-05
18:55225480 T C 0.025710 -8.1536e-05
18:55227609 A G 0.156377 2.2782e-05
18:55230467 T C 1.264308 -3.7866e-05
18:55231720 C T 0.264315 -2.6076e-06
18:55231818 G A 0.096496 -1.9437e-05
18:55236427 T C 0.934147 2.8257e-05
18:55238820 G A 0.086535 6.2268e-05
18:55240505 T C 0.321041 -8.4701e-05
18:55240708 C T 0.360165 -3.8859e-06
18:55245504 C A 0.516802 -6.2119e-05
18:55247336 A C 0.043337 1.0012e-04
18:55247454 A G 0.323225 2.0238e-05
18:55248584 G A 0.051916 7.9261e-06
18:55256864 A G 0.110787 -2.5024e-05
18:55259389 A G 0.027602 2.8068e-07
18:55260070 T C 1.419046 2.2626e-05
18:55261784 T C 0.051186 -3.3474e-05
18:55272968 T C 1.102679 6.5171e-06
18:55277951 C T 0.749113 -2.3265e-05
18:55280221 T C 0.406109 3.7054e-05
18:55285736 T C 0.250475 -1.3868e-06
18:55287527 T C 0.116078 1.0113e-04
18:55296721 A G 0.052747 -2.5797e-05
18:55305487 T C 0.566111 1.0170e-05
18:55315709 A G 0.036758 -3.4552e-05
18:55316545 T C 0.038988 -5.2080e-05
18:55319444 A G 0.122498 1.8577e-05
18:55322502 T C 0.249696 2.2299e-05
18:55326602 C T 0.538175 1.3110e-05
18:55331985 T C 0.267408 3.6545e-05
18:55332354 A G 0.518437 8.0818e-05
18:55333299 G A 0.448076 -7.0208e-05
18:55344672 A G 0.131511 -1.6424e-06
18:55348478 A G 0.529502 -3.4251e-05
18:55349914 G A 0.724212 -6.3111e-05
18:55360524 G A 1.756244 2.1345e-05
18:55361778 T C 0.039137 1.3377e-05
18:55362886 C T 0.033415 -3.3161e-05
18:55363863 C T 0.512456 6.8178e-05
18:55365362 A G 0.952408 -5.6736e-05
18:55370456 G A 0.066032 -1.1241e-05
18:55375653 T G 1.069102 1.9580e-04
18:55376369 C A 0.322031 1.0496e-04
18:55378252 G A 0.076457 1.7947e-05
18:55394657 C G 0.100816 -9.3888e-06
18:55400633 T C 0.098061 -3.7479e-05
18:55402989 A G 0.392794 3.6228e-05
18:55405584 A G 0.360304 1.8754e-05
18:55408839 T C 0.136010 1.0293e-05
18:55410511 A G 0.124702 -4.3775e-05
18:55411231 A G 0.221639 3.3886e-05
18:55419745 A G 0.277070 -3.4627e-05
18:55419846 G A 0.829199 -4.6298e-05
18:55420059 C T 0.033438 -2.9289e-05
18:55420552 G A 1.659819 -4.0941e-05
18:55422468 G T 0.458703 -3.1963e-05
18:55425076 C A 0.171236 -9.7847e-06
18:55432311 C T 0.042552 -1.0649e-06
18:55434202 A G 1.712702 -6.5217e-05
18:55439590 G A 0.592441 2.8101e-04
18:55439962 T C 0.085578 -9.7808e-05
18:55440801 A G 0.715078 5.0571e-05
18:55442825 G A 0.490323 3.1672e-05
18:55444738 T C 1.353362 -2.2782e-05
18:55447427 T C 0.350369 4.3923e-05
18:55448601 G A 0.244428 -9.0593e-04
18:55451373 T G 0.731722 7.4897e-05
18:55453595 T C 0.032026 4.8839e-06
18:55454377 A G 0.409955 -3.9481e-05
18:55456887 G A 0.052422 -7.6013e-05
18:55459217 G A 0.608247 1.2776e-04
18:55460501 C T 0.057632 6.0938e-05
18:55461863 C T 0.647846 1.8984e-05
18:55461874 A G 0.048605 -5.2586e-04
18:55462965 A G 0.543388 -2.4138e-05
18:55469486 G T 0.466369 -4.2602e-06
18:55478860 A C 0.040556 9.4612e-05
18:55482115 A C 0.231354 3.4141e-05
18:55482259 G A 0.382333 2.3915e-05
18:55484712 A G 0.446220 1.3978e-05
18:55486690 C T 0.443639 6.5034e-07
18:55493868 T C 1.170519 8.2826e-07
18:55495208 A G 0.579162 1.4397e-05
18:55496623 G A 0.211828 -1.9670e-05
18:55500628 T G 0.205609 -9.4039e-05
18:55503131 T C 0.199520 3.9604e-05
18:55509981 C A 0.383469 2.1146e-05
18:55510452 A G 0.198225 -7.3441e-05
18:55510583 G A 0.202068 2.3239e-05
18:55513345 T C 0.997254 7.2991e-06
18:55521472 G T 0.855941 1.1412e-05
18:55523546 A G 0.041461 1.2070e-05
18:55524513 G T 0.040663 1.0792e-05
18:55527402 G A 0.190772 -1.3363e-05
18:55534861 G A 0.576309 1.5922e-05
18:55537555 G A 0.197202 -3.1425e-05
18:55539753 C A 0.036823 -3.8567e-05
18:55544082 C T 0.965936 3.0176e-05
18:55545907 T G 0.083792 1.3727e-04
18:55546006 C T 1.816576 5.7088e-05
18:55552047 T C 0.032870 1.6199e-05
18:55555209 C T 0.073283 -9.2738e-06
18:55558984 T G 0.033233 -2.3640e-05
18:55561360 C T 0.141849 -1.1138e-05
18:55562464 A G 0.581308 7.1634e-06
18:55562771 A G 0.742401 -1.8095e-05
18:55570276 T C 0.087431 4.6173e-05
18:55573841 C A 0.063873 -3.1162e-05
18:55574053 A C 0.800117 1.6450e-06
18:55576978 A G 0.072263 8.5995e-05
18:55577703 G A 0.142271 5.6609e-05
18:55586823 A G 0.646619 2.6801e-05
18:55587779 C A 0.309437 -3.5134e-04
18:55589140 C T 0.458034 -1.4354e-04
18:55591146 T C 0.105591 -5.2803e-05
18:55595424 C A 0.056814 6.7667e-06
18:55600681 A G 0.047904 3.9182e-05
18:55610813 C T 0.427644 -7.2075e-05
18:55620350 A G 0.107253 -2.3337e-05
18:55621269 A C 0.299836 -2.5355e-05
18:55624434 G A 0.147185 -1.1684e-06
18:55627548 C T 0.224356 -8.3553e-05
18:55627840 G A 0.147367 5.1624e-06
18:55629640 G A 0.124471 5.1644e-05
18:55638783 T A 0.142651 -9.7925e-05
18:55641414 T C 0.073760 6.1705e-05
18:55648269 T C 1.281848 7.8714e-06
18:55653059 T C 1.164449 1.7304e-05
18:55655487 C T 1.081861 6.8813e-06
18:55657181 C T 0.242565 -6.1728e-06
18:55660363 C A 0.647489 8.9559e-06
18:55661407 A C 0.064305 8.0871e-05
18:55667709 G A 1.014862 9.0866e-06
18:55673220 C T 0.102157 -1.5037e-05
18:55676160 C G 0.947260 1.7567e-05
18:55677401 T C 0.051069 9.5273e-05
18:55695206 A G 0.198471 -6.1960e-05
18:55704166 G T 1.770772 5.0381e-05
18:55704276 A G 1.109161 -2.9317e-05
18:55705373 C A 0.075623 -1.3265e-04
18:55707379 C T 1.770681 4.5737e-05
18:55712753 C T 1.781947 7.3694e-05
18:55713536 T C 0.168656 8.6258e-05
18:55715523 G A 0.106393 8.2009e-06
18:55720852 A C 0.022889 5.5212e-05
18:55723491 T C 0.318863 3.2329e-05
18:55724318 G A 1.505539 -2.5322e-05
18:55725708 T C 0.179273 -1.7139e-05
18:55732344 T C 0.188069 1.8865e-05
18:55734650 C T 0.124565 3.9734e-05
18:55734705 T C 0.133955 -5.5564e-05
18:55736877 T A 0.041250 -2.4349e-06
18:55741415 G A 0.034668 1.6206e-05
18:55743468 T C 0.030750 -9.8706e-05
18:55748199 T C 0.063344 -3.7357e-05
18:55752296 T C 1.674474 1.2802e-05
18:55753165 G T 0.172745 1.6072e-05
18:55760288 G A 0.561483 5.4521e-05
18:55762107 T C 0.060920 -1.0168e-04
18:55762668 T C 0.155183 2.9705e-05
18:55762996 G T 0.078619 -1.3082e-05
18:55764668 G C 0.071858 1.3605e-05
18:55767199 C T 0.375615 1.6178e-04
18:55771653 A G 1.114692 -2.7613e-05
18:55772592 G A 0.480998 1.1192e-04
18:55776449 A G 0.020958 -4.9799e-05
18:55780673 G T 0.223746 2.1202e-04
18:55781245 C A 0.264415 1.9661e-05
18:55781367 C T 1.825443 1.1272e-05
18:55782405 T C 0.025755 1.1539e-05
18:55783497 A C 0.370172 -2.7682e-05
18:55783683 A G 0.793684 1.8287e-05
18:55785081 C T 0.594898 6.1495e-06
18:55786562 T C 0.228219 -4.9174e-05
18:55787203 T C 0.043328 1.0281e-05
18:55789897 G T 0.525659 -3.7811e-05
18:55791003 T C 0.023139 1.4526e-04
18:55792095 A G 0.065649 1.5110e-04
18:55792781 T C 1.505555 -1.5100e-05
18:55800277 A G 0.740859 -4.2303e-05
18:55805679 A G 0.168166 2.5730e-05
18:55806015 C T 1.959954 1.8463e-05
18:55806329 C T 1.722232 -2.1574e-05
18:55809738 G C 0.726649 -1.8832e-05
18:55810733 G A 0.914961 2.0376e-05
18:55814770 T C 0.071436 2.2687e-04
18:55815256 G A 0.270842 2.7526e-05
18:55815824 G A 1.175647 -1.0271e-05
18:55816791 A G 0.678661 1.6777e-04
18:55822964 G A 0.070488 -7.4086e-06
18:55824844 C T 0.103569 -2.4459e-04
18:55828001 A G 1.020555 -2.8561e-06
18:55828023 T G 0.057758 8.7764e-06
18:55829732 G A 0.213048 -1.9531e-05
18:55836666 T C 0.097093 -1.4598e-05
18:55839162 G A 0.372577 -1.5857e-05
18:55846489 A C 1.412000 -2.8427e-05
18:55847692 T C 0.111206 -2.5693e-05
18:55847718 G A 0.060530 2.5816e-05
18:55848266 A G 0.459848 4.0549e-05
18:55851812 G A 0.328110 -9.4534e-06
18:55852296 A G 0.259095 5.4430e-05
18:55852371 A G 0.778286 4.7492e-05
18:55852480 A G 0.239588 -1.2040e-04
18:55855508 G C 0.612412 3.4900e-05
18:55858946 T C 0.084893 -2.8033e-05
18:55861132 A G 0.047625 5.5153e-05
18:55862847 A G 0.506740 4.2552e-05
18:55863482 C A 0.054710 -2.0041e-05
18:55865613 T G 1.318999 -4.3112e-05
18:55867522 G A 0.525513 4.7394e-05
18:55871190 T C 0.101180 1.5676e-05
18:55872459 C T 0.070874 -9.9649e-06
18:55873995 A G 0.171168 -7.7026e-05
18:55874159 A G 0.169772 -3.1825e-05
18:55876761 G A 0.676820 2.5104e-03
18:55881654 T C 0.022009 -7.4382e-06
18:55882593 C T 0.020662 4.9537e-05
18:55884213 T C 0.108957 2.6455e-04
18:55891339 T C 0.066012 6.5581e-06
18:55893108 C A 0.077924 8.4862e-05
18:55894356 G A 0.051624 -3.8432e-05
18:55897720 G A 0.517139 7.4494e-05
18:55898088 G C 0.121339 -2.0735e-05
18:55902693 C T 0.940895 -1.3314e-05
18:55906563 A G 0.274071 -2.6139e-05
18:55908714 G C 0.059417 -2.0541e-05
18:55910523 T C 0.685759 -3.3383e-06
18:55916881 A G 0.170460 1.0603e-05
18:55922789 G A 0.619815 -1.9439e-05
18:55924444 G A 0.195482 1.0563e-05
18:55928305 G A 0.041536 -2.0934e-05
18:55938471 C T 0.438547 1.8021e-05
18:55943412 T G 0.366163 9.7182e-06
18:55945512 T C 0.040572 -1.8981e-05
18:55946020 G A 0.221961 3.3288e-05
18:55946523 G A 0.410750 2.9765e-05
18:55950868 A G 0.069806 -2.2248e-05
18:55954136 C A 0.385836 1.9957e-05
18:55961578 A G 0.125679 4.0186e-05
18:55965433 A C 0.525822 -1.6094e-06
18:55968715 A C 0.165199 -1.8953e-05
18:55975932 T C 1.869459 1.4572e-05
18:55978410 G T 0.038813 2.8994e-05
18:55979045 T C 0.105922 -2.0200e-05
18:55979238 A G 0.044898 1.3494e-04
18:55979292 T C 0.068894 -7.6492e-06
18:55982599 T C 0.210730 5.9395e-06
18:55984480 C A 1.807692 4.4034e-05
18:56007432 T C 0.084912 4.2118e-05
18:56009604 T C 0.999354 -4.9877e-05
18:56010715 T C 1.591068 -8.5815e-05
18:56011057 T G 0.092118 -1.8482e-05
18:56020793 A G 0.117590 4.8586e-06
18:56021233 T C 0.098846 -7.9079e-05
18:56022353 C A 0.860235 3.0997e-05
18:56026704 T C 0.030250 8.8676e-05
18:56032163 G A 0.032195 -3.0790e-05
18:56037488 C T 0.333300 2.6604e-05
18:56040649 C T 1.869349 8.8514e-06
18:56041180 G A 0.127701 1.4482e-05
18:56047182 T C 0.522725 1.0647e-05
18:56053899 G A 1.033545 -5.6158e-05
18:56055584 A G 0.035593 5.2126e-05
18:56059400 G A 0.046353 -2.8804e-06
18:56067045 G A 1.159844 -5.0383e-05
18:56069658 T A 0.117629 -2.9767e-05
18:56069773 T C 0.095555 -1.6132e-07
18:56070038 A G 0.047534 1.3263e-04
18:56071572 A G 0.543569 2.4347e-05
18:56075890 C T 1.979295 -2.5612e-05
18:56080241 G C 0.097970 -1.0846e-05
18:56089662 A G 0.023924 1.8457e-05
18:56095378 G T 1.595281 -2.6445e-05
18:56105868 G A 1.644860 -6.8023e-05
18:56109859 A C 1.479962 -2.8968e-05
18:56120654 T C 0.410575 -4.8166e-05
18:56122968 A G 0.235418 5.7527e-05
18:56130563 T C 0.070303 -9.8498e-06
18:56132430 T C 0.224814 -4.9725e-05
18:56137702 A G 0.559694 3.3148e-05
18:56138685 G A 0.860465 7.1919e-05
18:56149099 C T 1.624015 1.4230e-05
18:56152053 C T 0.534465 -5.3432e-05
18:56159039 A G 0.323352 -2.4646e-06
18:56162563 C A 1.493273 -1.5429e-05
18:56167346 G A 0.386374 -7.8704e-04
18:56172790 C T 0.511621 -1.3094e-05
18:56173120 T C 0.184505 -5.6933e-06
18:56179565 T C 0.333521 1.3467e-04
18:56183560 T C 0.076025 4.8788e-05
18:56184343 A G 0.024460 -6.2503e-05
18:56191053 A G 0.109086 2.9358e-05
18:56192100 T C 0.313127 -9.4740e-05
18:56193755 A G 1.568175 1.5304e-04
18:56200022 T C 0.030309 -9.5047e-07
18:56202470 A G 0.024200 -7.1624e-05
18:56202683 C T 0.272309 7.4633e-05
18:56203074 A G 1.011892 1.1504e-05
18:56203136 C T 0.051562 -1.6996e-04
18:56204250 C A 1.564608 -8.0877e-05
18:56204489 G C 0.047151 -4.1378e-05
18:56204747 A G 1.875185 -2.7815e-06
18:56204768 A G 0.038550 2.9493e-05
18:56205262 C A 1.119440 2.5020e-06
18:56206542 A G 0.300703 1.3667e-06
18:56206931 T C 0.684071 -4.0128e-05
18:56206955 T G 0.591694 1.5833e-05
18:56207382 T C 0.221513 5.7627e-06
18:56209387 T C 0.104400 -1.5859e-05
18:56211187 A G 0.969188 -2.5194e-05
18:56213390 A G 0.379448 -2.0851e-05
18:56215191 G A 0.068099 -8.1839e-07
18:56218750 G T 0.729606 2.0025e-05
18:56219841 A G 0.119564 -3.6600e-05
18:56223402 T C 0.436732 2.5496e-05
18:56225216 G A 0.049180 -1.0212e-04
18:56228134 A G 0.222256 -8.2175e-05
18:56228353 T C 0.046187 8.7260e-06
18:56231691 G A 0.053149 1.3454e-04
18:56231908 T C 0.063136 2.9179e-04
18:56243312 G A 0.314478 4.1209e-05
18:56244720 A G 0.023097 3.1675e-05
18:56246818 A G 0.061221 -2.0920e-05
18:56249362 T C 0.986897 -1.2720e-05
18:56257504 G A 0.626745 4.8336e-05
18:56257685 T C 0.061147 -5.0076e-05
18:56261471 G A 0.055045 9.9550e-05
18:56265900 G T 0.266999 3.6740e-05
18:56274450 C T 0.093650 -6.0168e-05
18:56275608 G A 0.072468 -4.8452e-05
18:56279025 G T 1.578218 4.3124e-05
18:56282958 T C 0.021795 -1.2014e-05
18:56285051 A G 1.073153 5.5256e-06
18:56285908 A C 0.062292 -4.4416e-05
18:56289004 T C 0.399737 2.3674e-05
18:56290176 A G 0.059981 8.4589e-06
18:56291466 A G 0.059118 -2.3510e-05
18:56291484 G A 0.182194 -9.5439e-06
18:56296979 A G 0.734890 -1.6882e-05
18:56297220 G A 0.380211 -1.2035e-05
18:56299460 T C 0.020977 2.0030e-05
18:56304801 C T 0.572424 -1.2672e-05
18:56307599 T G 0.221769 -7.3384e-05
18:56318033 G A 0.505850 3.1288e-05
18:56323879 C T 0.270624 -6.8576e-05
18:56327492 C T 1.237953 -4.0434e-05
18:56332739 T C 0.025973 -4.4439e-06
18:56333866 A G 0.114371 3.3996e-05
18:56366581 G A 0.103686 6.0473e-05
18:56367209 T C 0.048647 1.2940e-05
18:56367823 G A 0.076772 -9.9848e-06
18:56372083 A G 0.291358 -1.0353e-05
18:56375795 G T 0.643811 4.2771e-05
18:56384192 G T 0.466139 2.3705e-05
18:56387049 T C 0.051010 5.6770e-05
18:56404766 A C 0.442766 -1.4972e-05
18:56413217 T G 0.180574 3.6170e-05
18:56420830 C T 0.332170 1.9952e-05
18:56421922 G T 0.102793 7.0162e-05
18:56430992 A C 0.094302 1.8755e-07
18:56433915 C T 0.126471 1.5136e-05
18:56434266 T C 0.046018 8.4855e-05
18:56448499 T C 1.057911 -4.0001e-06
18:56448951 T C 0.220497 2.9682e-06
18:56456233 T C 0.297334 3.0862e-05
18:56457591 A G 0.025417 4.0160e-05
18:56460751 T C 0.370019 -4.3689e-05
18:56461646 T C 0.916068 1.0959e-04
18:56466585 A G 1.652377 2.2462e-05
18:56467299 T C 1.297600 4.6650e-05
18:56471068 C G 0.379136 -2.8611e-05
18:56471243 A G 0.262507 -1.4297e-04
18:56474908 T C 0.288220 3.3109e-06
18:56478595 T C 0.023194 5.1650e-05
18:56480954 C A 0.035992 -9.9327e-06
18:56490018 T C 0.261462 -1.6886e-04
18:56497040 A G 0.364719 -9.1754e-06
18:56497583 C T 0.373459 -3.1754e-05
18:56500072 G A 0.648345 -2.3582e-05
18:56512139 C A 0.069203 -2.9772e-05
18:56514359 T C 0.085535 6.3133e-05
18:56519322 G T 1.946416 -1.6587e-04
18:56527275 C T 0.353696 1.0922e-05
18:56527399 T G 0.055866 3.4225e-06
18:56528896 T C 0.596313 -4.0275e-05
18:56529508 C A 0.095471 7.5157e-07
18:56532315 A C 0.059777 -4.1178e-05
18:56539571 G T 0.206810 -5.2429e-05
18:56543939 T G 0.114734 7.6851e-05
18:56545680 T G 0.196543 -1.8378e-04
18:56546022 G A 0.263662 -5.7026e-06
18:56547500 A G 0.441322 -1.0693e-04
18:56556611 C T 0.048868 1.7093e-04
18:56559423 G A 0.544053 -2.4500e-05
18:56565927 T G 0.066570 -2.4039e-05
18:56570039 G A 0.049598 7.0304e-07
18:56583620 G A 0.127230 5.6501e-05
18:56587802 C A 0.062120 -2.6052e-05
18:56600372 T G 0.032130 4.1504e-05
18:56604524 T C 0.229890 1.7607e-05
18:56605110 G A 0.589088 -2.8442e-05
18:56609986 G A 0.314072 1.8078e-05
18:56613398 G A 0.051916 3.7810e-05
18:56622718 G A 0.998312 -1.9114e-05
18:56628684 A G 0.070095 2.1972e-05
18:56629776 G A 0.024307 -4.7720e-05
18:56643532 G T 0.047083 2.6418e-05
18:56644124 A C 1.919148 -3.9756e-05
18:56644453 G C 0.036674 -7.3828e-05
18:56644579 G C 0.100531 -9.1638e-06
18:56650081 C T 0.063097 5.0996e-05
18:56650443 A G 0.034801 9.2265e-05
18:56654265 G A 0.048102 1.1967e-04
18:56655950 A G 0.711729 1.0342e-05
18:56656824 G A 0.662695 -2.1484e-05
18:56658380 G A 0.102653 -7.5387e-05
18:56663562 T C 0.232188 2.8665e-05
18:56666844 T C 0.061741 -5.0263e-05
18:56669574 A G 0.447966 5.0230e-05
18:56672598 C T 0.614632 2.7638e-05
18:56678602 G A 0.039465 -6.2312e-05
18:56687072 G A 0.155056 1.2543e-04
18:56688434 T C 0.128860 3.8770e-05
18:56688895 A G 0.062163 4.4200e-05
18:56695236 T C 0.025992 6.7615e-06
18:56699236 T C 0.891787 -1.1479e-05
18:56703216 T C 0.073549 7.4790e-06
18:56703680 C T 1.715351 3.6014e-05
18:56705351 A G 0.116198 -4.3516e-05
18:56705978 C T 0.414168 -6.9346e-06
18:56714930 G C 0.699534 -2.7101e-05
18:56715755 C G 0.997932 1.2482e-04
18:56719180 G A 0.154657 -2.5604e-05
18:56719900 G A 0.348951 3.1579e-05
18:56722944 C T 0.217462 8.6178e-06
18:56727309 A G 0.488911 2.7691e-05
18:56729982 A G 0.051754 1.1524e-05
18:56730309 G C 0.035048 1.4648e-05
18:56730717 T C 0.024862 2.0874e-05
18:56732406 G A 0.041792 -1.2361e-05
18:56736053 T C 0.058488 -4.2280e-05
18:56739531 T C 0.226200 4.1843e-05
18:56744666 G T 0.606417 3.7098e-05
18:56746091 A G 0.078875 7.6559e-05
18:56747782 G A 0.157604 1.6030e-05
18:56750415 T C 0.243282 4.4435e-05
18:56751029 A G 1.755105 1.7220e-05
18:56752290 G A 0.028537 -1.1649e-05
18:56752374 T G 0.272890 2.8037e-05
18:56754073 T C 0.101527 -4.8845e-06
18:56754620 T C 0.150298 -1.1357e-05
18:56756520 T C 1.281342 -1.2770e-05
18:56758535 G A 1.692381 -2.7049e-06
18:56758627 C A 0.061809 7.4492e-05
18:56759702 T C 0.039390 1.3929e-05
18:56759840 C A 0.140353 7.9637e-06
18:56761318 G A 0.149275 -3.4193e-05
18:56767196 A G 0.043798 4.1030e-05
18:56767312 A G 0.033100 -5.5910e-05
18:56767625 C T 1.964027 3.7570e-05
18:56770450 A G 0.373628 1.0772e-05
18:56770697 G A 1.583865 4.3348e-05
18:56772563 A C 0.308045 -2.0922e-06
18:56777282 C T 0.568266 2.2281e-05
18:56778826 G A 0.092949 3.5565e-05
18:56787975 C T 0.273912 -1.2125e-05
18:56796715 C G 0.344309 -7.8160e-06
18:56808506 A G 0.898956 -4.5368e-06
18:56809963 T C 0.031373 -6.6145e-06
18:56815551 G C 0.369701 -4.1875e-05
18:56822372 T A 0.036485 -5.6195e-05
18:56826563 T C 0.045119 5.2504e-05
18:56826850 T G 0.230231 -4.9310e-05
18:56828678 C T 1.311102 -1.4742e-05
18:56830282 T C 0.053701 -3.5814e-05
18:56830790 G A 0.061377 2.2083e-05
18:56832775 A G 0.488174 4.6342e-05
18:56834655 A G 1.067817 7.2546e-06
18:56844431 T C 0.612103 1.8727e-05
18:56846324 A G 0.099434 4.2057e-07
18:56848299 A G 0.185797 5.3827e-06
18:56850306 A G 0.378020 -4.5070e-05
18:56850342 C T 0.028942 2.2438e-05
18:56851396 G A 0.048264 4.9974e-05
18:56857467 C T 0.216745 2.2402e-05
18:56859448 G A 0.966010 -1.3447e-05
18:56860935 T C 0.107986 8.5613e-05
18:56861015 C T 0.815317 6.6239e-06
18:56861232 T C 0.795274 3.3919e-06
18:56863903 T G 0.251838 -4.8171e-05
18:56865694 G A 0.033162 -5.9956e-05
18:56869328 A G 0.031468 6.2103e-05
18:56872217 A G 1.202402 1.1855e-05
18:56872398 A G 0.579325 5.9295e-05
18:56876842 C T 0.331680 -1.2355e-04
18:56877489 C T 0.867184 3.0592e-05
18:56878157 G A 0.046460 -1.4955e-06
18:56881946 C A 0.041695 2.5285e-05
18:56887507 A C 1.489362 2.6486e-05
18:56890011 C A 0.046628 -2.5940e-05
18:56891384 G A 0.998056 -6.9855e-06
18:56892947 C T 0.060689 -8.2277e-05
18:56895854 T C 0.083870 3.3646e-05
18:56897321 G A 0.061744 -5.7563e-05
18:56899666 A C 0.113241 5.4333e-05
18:56902831 G T 1.889712 -7.8029e-05
18:56915054 G C 0.048264 -3.0357e-05
18:56915135 C T 0.155118 7.1178e-05
18:56916546 C T 0.605800 3.1689e-05
18:56916904 T C 1.618131 -2.5112e-05
18:56923737 C G 0.609202 2.4516e-05
18:56931661 A G 0.818718 -4.9868e-05
18:56934672 G A 0.061095 2.8256e-05
18:56938620 G C 0.029212 2.4922e-05
18:56940307 T G 0.611841 3.6846e-05
18:56943236 T C 0.037784 -6.7218e-05
18:56943484 T C 0.098551 2.1216e-06
18:56943812 G C 0.584537 -3.2351e-05
18:56946591 T C 0.871845 7.0397e-05
18:56948478 G A 1.423733 5.3149e-05
18:56949562 G A 0.053110 -5.4007e-06
18:56965216 T C 0.027641 -3.4187e-05
18:56965303 A G 0.229445 5.7522e-05
18:56969154 A G 0.558756 -4.1392e-06
18:56969992 T C 0.100657 1.2607e-05
18:56983991 C T 0.028056 -1.2363e-04
18:57004660 C T 0.031769 -4.9778e-05
18:57011932 T G 1.431036 -3.2117e-05
18:57019039 A G 0.033636 -1.0690e-05
18:57019939 A G 0.043279 6.3221e-05
18:57022429 G T 0.027638 -8.8296e-06
18:57026361 G A 0.179987 2.8953e-04
18:57026436 T C 0.098161 -2.0391e-05
18:57027174 A G 0.073961 1.0115e-04
18:57028722 T C 0.098979 -5.5008e-05
18:57041019 C T 0.365407 4.5539e-05
18:57045263 C T 0.362648 4.0120e-06
18:57048295 T G 0.407615 -2.6263e-05
18:57057302 T C 0.183684 -1.2732e-05
18:57061983 A C 0.119976 3.1678e-05
18:57065451 C T 0.279037 -1.3381e-05
18:57070969 C T 0.185449 1.7586e-06
18:57086933 T C 0.850611 1.3219e-05
18:57087660 C T 0.168360 1.2701e-04
18:57098391 A G 1.608660 1.7843e-04
18:57099665 G C 0.092238 -2.3920e-05
18:57103126 A G 0.026888 -4.5550e-07
18:57113149 T C 0.157552 -3.0719e-05
18:57116140 G A 0.491173 9.7085e-05
18:57119282 T C 0.291738 -3.2713e-05
18:57120692 A G 0.029815 9.5976e-06
18:57121869 C T 0.142654 3.7605e-05
18:57123042 G T 0.156627 6.2710e-05
18:57123494 G A 0.191843 5.5862e-05
18:57125827 C G 0.403054 -9.4034e-05
18:57125871 G T 0.054525 2.6601e-05
18:57125875 T C 1.832415 2.5012e-05
18:57126336 T C 0.061351 4.0798e-05
18:57130187 C T 0.119499 -3.3551e-05
18:57131113 G C 0.020698 -3.8002e-05
18:57131733 A G 0.643918 -1.0798e-05
18:57131889 T C 0.028972 -4.4729e-05
18:57132084 A G 0.037858 -3.5153e-06
18:57132527 G A 0.224411 -4.1397e-05
18:57134608 T G 0.051319 -5.8888e-06
18:57135850 C T 0.429390 2.9518e-05
18:57136315 T C 0.111780 4.2551e-05
18:57137846 T C 0.902072 7.3837e-06
18:57142872 C G 0.149266 -1.2888e-05
18:57155758 G A 0.575482 -1.5635e-05
18:57159558 C T 0.115474 -7.5358e-05
18:57166970 A G 0.020237 7.5781e-05
18:57167882 T G 1.131836 2.2347e-05
18:57172058 T C 0.130090 1.2095e-04
18:57172203 A G 0.033941 8.9751e-06
18:57173844 C T 0.574547 4.8557e-05
18:57176913 T C 0.122861 -2.4912e-06
18:57181281 T C 1.369545 1.9557e-05
18:57182223 G A 0.830614 3.1363e-05
18:57183504 C A 0.057077 -7.8584e-06
18:57184033 A C 0.034308 1.9669e-05
18:57184591 T C 0.022350 3.0246e-05
18:57185343 G A 0.343388 -2.0846e-05
18:57186384 A G 0.051763 -1.3554e-05
18:57186586 C A 0.379906 -1.7507e-05
18:57188393 A G 0.053714 -1.8159e-05
18:57188494 A G 0.031062 -3.8154e-05
18:57190301 C T 0.268089 -6.1984e-06
18:57197287 A G 0.729369 6.0705e-05
18:57199583 T C 1.931099 1.5358e-05
18:57199853 T C 0.112517 -3.3588e-04
18:57206705 A G 1.295182 -1.0450e-05
18:57206937 T C 0.511060 -4.9067e-05
18:57208035 T C 0.283023 6.3106e-07
18:57211459 A G 0.474428 -3.7004e-05
18:57214966 C T 0.031218 8.8733e-05
18:57215748 T C 0.046054 4.1047e-05
18:57217793 A G 0.117516 -2.4951e-05
18:57218814 A G 0.046554 1.2005e-05
18:57221730 T C 1.457148 -1.7811e-05
18:57223832 C T 0.071248 4.7780e-05
18:57224352 C T 0.035911 -7.4202e-05
18:57225153 A G 0.169198 1.5537e-05
18:57230184 C T 1.332800 -3.8649e-05
18:57230306 T C 0.422233 -5.4398e-05
18:57231286 G A 0.212652 3.2629e-05
18:57231533 C A 0.081397 -4.1308e-05
18:57231887 G A 0.131453 8.0284e-05
18:57233890 A G 0.038222 -2.6517e-05
18:57235234 T C 0.189857 6.6421e-05
18:57239256 C T 0.060007 -1.3428e-04
18:57241093 C T 0.026687 1.7249e-04
18:57246606 G A 0.069878 1.7212e-04
18:57255233 A G 0.023827 -4.7079e-05
18:57263964 A G 0.020919 -7.5695e-07
18:57265300 C A 0.039524 -8.7424e-05
18:57270224 T C 0.031445 -4.0550e-06
18:57272874 C T 0.711787 -6.9757e-05
18:57274384 A G 0.030143 1.1615e-04
18:57285346 T G 0.065765 -3.0574e-06
18:57286766 T C 0.887246 -4.5217e-05
18:57294796 A G 0.059355 -1.0803e-05
18:57300220 C T 0.197452 6.9348e-05
18:57310309 G A 1.120180 3.4956e-05
18:57311775 G T 0.239845 8.0442e-05
18:57312615 G A 0.578841 -6.0652e-05
18:57319516 T A 0.042919 2.6902e-04
18:57320905 T C 0.168159 4.6207e-05
18:57323149 A C 1.219494 3.1048e-05
18:57323768 C A 0.254288 -6.0289e-05
18:57324428 G A 0.077210 -1.1542e-05
18:57327370 A G 0.063205 -3.8952e-05
18:57328396 A G 0.260994 -4.3885e-05
18:57329267 G C 0.082364 -5.6273e-05
18:57329420 C T 0.717678 1.2708e-05
18:57329537 T C 0.022850 -1.4239e-04
18:57330434 A G 0.050910 2.3245e-04
18:57348523 A G 0.060056 3.3994e-04
18:57350208 T A 0.078687 4.0629e-04
18:57353252 T C 0.035486 -5.4195e-05
18:57354609 T C 0.021010 -1.5717e-05
18:57358447 C T 1.007024 -5.2288e-06
18:57358961 C T 0.800613 -3.7937e-05
18:57359147 T G 0.072913 6.7357e-05
18:57359881 T C 1.787306 -7.2784e-05
18:57362210 C G 0.060488 4.9831e-05
18:57365156 C A 0.036742 2.8090e-05
18:57365342 G A 0.095539 3.9525e-05
18:57365344 T C 1.047752 -5.0434e-05
18:57365624 A C 0.245970 -3.5790e-06
18:57367080 A G 0.033149 6.4497e-05
18:57368522 G A 0.775738 4.0175e-05
18:57369893 G T 1.040361 1.2753e-04
18:57370181 C A 1.428985 1.2929e-04
18:57370706 G A 0.044593 2.5226e-05
18:57372654 A G 0.315370 -7.1926e-06
18:57375585 C G 1.388961 6.0009e-05
18:57376841 T C 0.538253 -1.3609e-03
18:57379486 G A 0.545809 -1.9734e-05
18:57379718 C T 0.055687 -1.7687e-05
18:57382702 A G 0.057791 7.6666e-05
18:57382739 T G 0.040822 4.4588e-05
18:57386303 G A 0.726416 2.8605e-05
18:57386377 C G 0.033856 -7.4350e-05
18:57391843 G A 0.642224 -2.5696e-05
18:57392641 T C 0.043078 -3.2069e-04
18:57397444 C T 0.050075 -1.6163e-05
18:57402716 A C 0.116954 1.9353e-05
18:57409664 A G 0.636696 1.0074e-04
18:57415079 C T 0.056044 1.2392e-04
18:57417460 C T 0.035599 2.5031e-05
18:57420436 T C 0.036362 -9.2165e-06
18:57424352 G A 0.111771 5.1281e-05
18:57426277 T G 0.025054 2.9530e-05
18:57427804 G C 0.045619 2.1301e-05
18:57428284 A T 0.099687 -6.5000e-05
18:57432834 G A 0.080261 -3.0798e-05
18:57433708 G A 0.034282 6.9260e-06
18:57436164 A G 0.067268 4.8755e-05
18:57437338 T C 0.786030 3.2041e-05
18:57446645 G A 0.500875 2.6872e-05
18:57447312 C T 0.031390 2.9630e-05
18:57453034 A G 1.095964 6.4620e-05
18:57453103 C T 1.621357 2.2731e-05
18:57454362 C A 0.057609 1.4347e-04
18:57455357 A C 0.794362 -1.8691e-04
18:57455755 C T 0.035298 1.1815e-04
18:57455833 A G 0.048261 7.5552e-04
18:57456271 G A 0.158863 -3.0718e-05
18:57460077 T C 0.559029 -8.0294e-06
18:57469644 A G 0.024973 5.7384e-05
18:57472029 G A 0.446012 -7.3441e-06
18:57472766 A G 1.122537 -7.3366e-06
18:57473254 A C 0.217024 -5.3850e-05
18:57473279 T C 0.024613 9.8559e-06
18:57475808 A G 0.087960 1.0037e-05
18:57477700 A G 0.055395 2.6144e-05
18:57481269 G A 0.090268 -2.3806e-05
18:57481966 C T 0.366251 -1.2659e-04
18:57487222 G C 0.193606 7.8773e-06
18:57488576 A G 0.486006 -3.9276e-05
18:57489360 T C 0.048569 -2.2587e-05
18:57489961 C T 0.275655 2.2955e-06
18:57490324 A G 1.487460 7.0708e-05
18:57497999 T C 0.678453 5.3868e-05
18:57500836 T G 0.033473 8.0747e-05
18:57503378 A G 0.519749 -1.1290e-05
18:57505073 G T 0.656210 2.6503e-04
18:57507636 G T 0.620627 -2.0698e-05
18:57507924 A G 0.989925 -7.2763e-05
18:57508500 A G 0.180415 1.6932e-04
18:57514434 A G 0.369922 1.6654e-04
18:57517751 G A 0.131284 -8.0284e-05
18:57519685 G A 0.681043 2.1068e-05
18:57519744 T C 0.044113 1.5259e-05
18:57520218 A G 0.179289 1.8080e-05
18:57522973 C A 0.634707 7.9574e-05
18:57524354 C T 0.040780 3.9986e-05
18:57525004 A C 0.086931 2.7484e-06
18:57525160 G A 0.651533 2.7205e-05
18:57526298 A C 0.150317 3.5122e-05
18:57527224 C T 1.227397 5.4303e-06
18:57529025 A C 0.586679 -7.4708e-05
18:57532114 C T 0.168341 4.9736e-06
18:57539913 G A 0.251536 -2.8295e-05
18:57541806 A G 0.048521 6.9507e-05
18:57544960 G T 1.100823 2.3333e-04
18:57549160 A G 1.528840 2.5566e-05
18:57550122 A C 0.295948 -3.8056e-05
18:57555987 T C 0.029024 1.7137e-05
18:57560606 G T 0.470196 4.7022e-05
18:57564265 G A 0.233178 6.3459e-04
18:57566947 T C 0.846460 6.2494e-06
18:57567228 G A 0.040604 4.4137e-05
18:57567451 T C 0.103517 -1.2078e-04
18:57567699 A G 0.503208 -1.6423e-04
18:57573684 G C 0.045135 5.6894e-05
18:57573738 C G 0.236317 3.0574e-05
18:57574204 T C 0.067648 -3.5764e-05
18:57578824 A C 0.030893 -6.0281e-05
18:57590566 A G 0.050854 1.8288e-04
18:57590855 C T 0.095707 1.3103e-05
18:57594068 A C 1.048430 -5.0360e-05
18:57594259 C T 0.748363 -9.8162e-06
18:57599648 C T 0.501401 -4.2540e-06
18:57607365 C T 0.749993 4.2249e-06
18:57610733 G T 0.026024 -8.5332e-05
18:57613350 A G 0.261488 -7.5718e-05
18:57614874 T C 0.032334 5.2352e-05
18:57619709 G C 0.248683 1.2019e-05
18:57624724 C G 0.231231 7.5986e-06
18:57625646 G C 1.173927 1.4979e-05
18:57631975 G A 0.303734 2.4840e-05
18:57632301 A G 1.194804 3.8568e-05
18:57636154 T C 0.049520 -2.5434e-06
18:57638330 A G 1.836940 1.0644e-04
18:57639517 A G 0.158571 -1.5079e-04
18:57641796 A G 0.045502 2.8037e-04
18:57643880 C T 0.443457 -9.6161e-06
18:57649480 C T 0.053136 2.5248e-04
18:57650468 T G 0.412373 -2.6146e-05
18:57652148 A G 0.404021 -1.4474e-04
18:57655100 G A 1.730028 1.7805e-04
18:57658779 C A 1.319389 1.0671e-04
18:57659982 G C 1.569133 1.5516e-05
18:57660867 A C 0.045820 1.4229e-04
18:57662115 G A 1.418160 1.8167e-05
18:57662606 T C 0.040121 4.5616e-05
18:57674362 T C 0.055496 -8.2743e-05
18:57677304 C T 1.804573 -3.2712e-05
18:57690077 T C 0.097207 6.4523e-05
18:57712417 A C 1.297879 -1.2635e-05
18:57713211 C A 1.495730 -1.3900e-06
18:57713755 G A 0.099310 -5.8430e-06
18:57715608 T C 0.473977 6.4421e-05
18:57716202 G A 0.068466 2.5111e-05
18:57720398 C T 0.738019 5.0788e-05
18:57721198 T C 0.230358 2.2031e-05
18:57725188 G T 0.498944 2.9409e-05
18:57727147 A G 0.236998 2.6705e-05
18:57728947 C T 1.108678 -3.8790e-04
18:57730096 A G 1.393606 -2.8885e-04
18:57735945 C T 0.538805 1.2653e-04
18:57744189 G A 0.497613 8.9397e-05
18:57755040 T C 0.101667 -2.3674e-04
18:57755691 C G 0.037070 -2.2972e-05
18:57758860 G A 0.670423 3.3370e-05
18:57770345 T C 0.036427 2.0680e-05
18:57785040 C T 0.029858 -1.5639e-05
18:57785211 T G 0.050254 1.2131e-05
18:57806847 G A 0.025852 -1.7647e-05
18:57809744 T C 0.048566 -1.6347e-05
18:57813644 A G 0.034684 -5.3609e-06
18:57821194 G A 0.257064 1.0714e-04
18:57822604 T C 0.045408 -6.8641e-05
18:57839769 A C 0.468914 1.7295e-04
18:57842533 A G 0.876843 -3.7923e-06
18:57851763 G A 0.474766 1.6110e-04
18:57854144 C A 0.255035 -6.4081e-05
18:57855886 C G 1.584605 1.5778e-04
18:57864141 T G 0.213506 -5.9081e-05
18:57865141 C T 0.182249 1.0536e-04
18:57874703 G A 0.030835 7.9773e-05
18:57882787 A C 0.652169 1.3869e-05
18:57884750 A G 0.535280 1.5351e-04
18:57903416 C T 0.117756 -2.4173e-05
18:57914644 G A 0.069310 -1.0066e-04
18:57918173 G A 0.053480 -6.4502e-05
18:57925821 T C 1.061361 3.4355e-05
18:57929348 T C 0.163089 4.8187e-05
18:57945602 T C 0.090105 -1.1050e-05
18:57947424 C T 0.092962 3.2989e-05
18:57951433 A G 0.133258 -3.3536e-05
18:57959015 C T 0.650273 9.6931e-05
18:57963117 C T 0.626359 2.3653e-04
18:57969322 G A 0.561093 1.2561e-04
18:57981057 A G 0.420140 -5.6162e-05
18:57988239 A G 0.030474 -2.1390e-05
18:57988949 G A 0.026330 -1.9063e-05
18:57990462 C T 0.023334 -4.9633e-05
18:57991536 G A 0.069440 2.0093e-05
18:58013648 A G 0.041370 2.0100e-04
18:58017423 A G 0.107655 -5.4280e-05
18:58022624 G A 1.222240 1.4640e-05
18:58030683 T C 0.137510 1.0144e-04
18:58034768 G A 0.026037 -5.5675e-05
18:58039276 T C 0.040423 -1.0047e-04
18:58040478 A G 0.625723 2.4842e-05
18:58040587 A G 0.275503 -2.1307e-05
18:58044181 G T 0.609867 1.0540e-05
18:58050672 C T 0.107136 2.3705e-05
18:58050748 A G 0.034334 -5.6954e-05
18:58051294 A G 0.144676 -2.2674e-05
18:58055906 T C 0.096649 7.9425e-06
18:58058931 G A 0.034665 -1.0927e-04
18:58064934 G A 0.494039 4.8276e-05
18:58065125 G A 0.371872 3.5554e-05
18:58067037 C T 0.060186 4.8112e-05
18:58072850 G T 0.031364 -6.5424e-05
18:58081945 C T 0.102877 1.4319e-05
18:58084377 C A 0.184933 6.3957e-05
18:58088188 T G 0.100476 -3.7735e-05
18:58092205 C T 0.062977 -1.1772e-04
18:58092941 G A 0.838043 4.1981e-05
18:58093220 A G 0.406569 -4.9524e-05
18:58093429 G T 0.291533 -2.3907e-05
18:58093739 G C 0.984339 2.0809e-08
18:58093812 C T 0.108002 -9.2650e-06
18:58096599 G C 1.722693 2.3378e-05
18:58103828 A G 0.028550 -2.0511e-05
18:58104556 G A 0.173495 -3.5278e-05
18:58104707 A G 0.088693 2.5100e-05
18:58106702 C T 1.695798 3.2003e-05
18:58109190 T C 1.215287 2.1277e-05
18:58109644 C T 0.072267 -5.2322e-06
18:58114187 A G 0.030082 4.0395e-06
18:58128201 G A 1.316931 2.6783e-05
18:58129721 A G 0.044993 8.0389e-05
18:58141926 G A 0.028855 6.2181e-05
18:58152634 A G 1.530434 8.6759e-05
18:58161464 C G 0.020231 3.2438e-05
18:58162916 A C 0.162959 2.7106e-06
18:58164299 A G 1.281988 -8.7245e-05
18:58166332 C T 0.085808 4.8894e-05
18:58166946 G A 0.050611 2.7493e-05
18:58168954 A G 0.543550 -1.3533e-05
18:58169019 A G 0.635937 -2.5926e-05
18:58172148 A G 0.060715 -2.6386e-05
18:58177124 T G 0.984157 -4.6749e-05
18:58179582 A G 0.738769 -4.1010e-05
18:58180521 T G 0.114838 -7.2762e-05
18:58180800 C T 0.065347 3.5944e-05
18:58181347 A G 1.769055 -1.8957e-05
18:58181523 G T 0.050530 -3.5319e-05
18:58183192 T C 0.046333 2.3923e-06
18:58185550 A G 0.379675 -3.4578e-05
18:58202186 A G 0.536211 1.6795e-04
18:58203292 C T 0.025895 4.9214e-05
18:58220289 T C 0.730356 -2.7220e-05
18:58226910 C T 0.041435 2.6528e-05
18:58228213 G T 0.169545 -2.5444e-05
18:58228224 A C 0.031513 5.7886e-05
18:58228711 C T 0.109294 -9.1886e-05
18:58231715 C T 1.810750 5.6876e-06
18:58237173 G A 0.105471 -9.4186e-05
18:58237220 G A 0.043655 1.4959e-04
18:58237260 T C 0.088249 6.6310e-05
18:58243938 C T 0.097009 -3.5148e-05
18:58255175 G A 0.053428 -1.3169e-05
18:58255260 G A 0.067963 3.0422e-05
18:58272186 A G 0.039426 6.9382e-05
18:58273493 G A 0.340411 -4.4455e-05
18:58285237 A G 0.041701 1.0304e-05
18:58298270 C A 1.042039 -6.3129e-05
18:58308308 A G 0.116104 2.4425e-05
18:58317015 G C 0.072406 4.6763e-05
18:58330873 T G 0.037235 -6.2233e-05
18:58342539 C T 0.989253 -5.5739e-05
18:58343682 C T 0.050303 6.9847e-06
18:58348629 A G 0.967572 -6.5842e-05
18:58353475 G C 0.147552 -2.8276e-04
18:58359596 A C 0.952804 -1.5267e-04
18:58365895 A G 0.165540 -2.9289e-06
18:58385343 T G 0.051491 7.5080e-05
18:58395987 G A 0.032399 9.1948e-05
18:58406118 C T 0.036800 1.1483e-05
18:58407234 C A 1.059725 -5.5535e-05
18:58417736 A C 0.042909 7.4542e-05
18:58421390 T C 0.095561 1.3254e-04
18:58431218 A G 0.976085 -2.6941e-05
18:58436259 C T 0.023233 -1.3113e-06
18:58443314 A G 0.073299 -8.6106e-05
18:58455758 G C 1.934981 -1.2970e-05
18:58487525 C T 0.979136 -4.5848e-05
18:58492247 C T 1.017271 -3.1429e-05
18:58502371 T G 0.978215 -7.6032e-05
18:58505317 G A 0.039517 5.0010e-05
18:58507570 G A 0.041724 9.7052e-06
18:58523947 G A 0.024048 6.4047e-05
18:58525538 C T 0.149665 -5.5000e-05
18:58529953 G A 0.117068 3.3250e-05
18:58533764 A C 0.897567 1.6438e-05
18:58533855 T C 1.904938 5.1225e-06
18:58538592 G C 0.131492 -2.5416e-05
18:58542737 A G 0.217157 1.3079e-06
18:58548767 C T 0.460381 1.3863e-05
18:58551314 A G 0.142119 -4.2497e-05
18:58556668 G A 0.144426 -3.2874e-05
18:58561280 A G 0.043042 -6.2465e-06
18:58573563 G A 0.137523 -1.0317e-05
18:58576612 A G 0.146406 -5.9132e-05
18:58585599 A G 0.124423 -1.5387e-05
18:58585813 A G 0.059725 2.7060e-05
18:58591011 A C 0.034924 -1.9262e-05
18:58596965 A G 0.033233 3.6723e-06
18:58609901 T C 0.161372 5.4968e-05
18:58615813 A G 0.120615 1.0251e-04
18:58628364 A G 0.040049 4.0968e-05
18:58636593 C G 0.031409 9.6150e-06
18:58636708 C T 0.059410 1.4844e-05
18:58668393 T G 0.078609 2.3728e-05
18:58676641 A G 1.933131 -3.6844e-06
18:58679878 G A 0.116432 -5.9731e-05
18:58684849 T C 1.925581 -7.8263e-06
18:58699458 C A 1.056690 1.9116e-05
18:58706612 A G 0.022801 -3.0216e-05
18:58707581 G A 0.087314 -1.1155e-04
18:58712651 T G 0.881491 -2.2497e-05
18:58720991 A C 0.047534 1.1310e-04
18:58725433 A G 0.062046 3.7227e-05
18:58727662 G A 1.121073 2.4472e-05
18:58731623 A G 0.033837 -3.0293e-05
18:58738938 G A 0.072309 -4.6768e-05
18:58740073 G T 0.052153 -7.0482e-05
18:58755074 C T 0.176407 -1.6587e-05
18:58764375 G A 0.112680 -3.8568e-05
18:58773765 A C 0.098427 8.8107e-05
18:58777617 T C 0.043068 -4.0139e-05
18:58781768 A G 0.108931 -5.0025e-05
18:58786588 G A 0.093020 2.0553e-05
18:58787281 T C 0.041104 4.9707e-05
18:58790350 A G 1.431461 -5.8630e-05
18:58792747 G A 0.239014 -5.3365e-05
18:58798177 C T 0.038215 6.3822e-05
18:58802459 G A 0.136412 -1.8971e-05
18:58811143 T C 0.038858 -1.1067e-05
18:58813712 G A 0.529389 -2.7081e-05
18:58816160 T C 0.682663 -1.8194e-05
18:58818324 G A 0.125124 -5.0177e-05
18:58821028 A G 0.050777 -7.5665e-05
18:58822348 T C 0.058865 -8.9044e-06
18:58823757 A G 0.139447 -1.3100e-05
18:58834074 G A 0.024626 -1.2564e-04
18:58835931 T C 0.029841 1.3540e-05
18:58839828 C T 0.420711 1.7749e-05
18:58840518 G T 0.389828 -1.9084e-05
18:58852362 T C 0.604875 5.4222e-05
18:58856268 G A 0.029605 1.9838e-05
18:58863381 C T 0.055590 2.3571e-05
18:58881369 A G 0.777257 1.8866e-04
18:58885247 T G 0.050407 -5.3602e-06
18:58896258 C T 1.443480 -7.3232e-05
18:58896482 T C 0.047755 1.4752e-04
18:58906806 C T 0.033409 -5.4656e-05
18:58910278 T G 0.043373 1.6225e-05
18:58915939 G A 0.706584 1.0840e-05
18:58927129 A C 0.054204 -4.3139e-05
18:58929574 G A 0.149830 4.6195e-05
18:58930064 T C 0.028274 -7.3783e-06
18:58930118 A G 0.028160 -1.1007e-04
18:58947348 A G 0.058813 -2.9505e-05
18:58950357 G A 0.441344 1.9496e-04
18:58953480 T C 0.228968 2.0018e-05
18:58956659 A G 0.441133 -7.6651e-05
18:58958094 G T 0.088408 6.0001e-05
18:58958513 C T 0.088609 -8.6778e-05
18:58962191 T C 0.063902 5.0822e-05
18:58968687 T C 0.044395 -2.1887e-05
18:58976100 T C 0.021539 6.4056e-05
18:58987109 T C 0.071575 2.8420e-06
18:58987231 G A 0.641215 1.6922e-04
18:58989067 C T 0.032432 -3.3400e-06
18:59004682 G A 0.196037 7.6867e-05
18:59005176 G A 0.037836 1.2562e-04
18:59012796 A G 0.912991 5.3584e-05
18:59013243 T C 0.027060 8.2883e-05
18:59015856 C T 0.348724 3.6744e-05
18:59017770 A G 0.049485 1.1987e-04
18:59019513 G A 0.649936 -3.3460e-05
18:59019891 T G 0.983982 -3.8653e-05
18:59020751 C T 0.208906 -2.1407e-05
18:59020823 C T 0.021175 -4.0155e-05
18:59020960 T C 0.042639 -7.4342e-06
18:59021559 T C 0.108106 4.6074e-05
18:59022099 G A 0.367293 -5.6071e-05
18:59022216 A G 1.940019 2.4430e-06
18:59024736 A C 0.303737 -1.6776e-04
18:59027527 A G 0.295753 -1.2653e-04
18:59033119 T C 0.627735 -1.3686e-06
18:59034158 G A 0.119281 1.3164e-05
18:59034273 A G 0.198689 2.1096e-04
18:59046357 G A 0.826735 3.0543e-05
18:59046615 A G 0.223100 1.1757e-05
18:59048088 A C 0.193382 1.6445e-04
18:59048700 A C 0.403596 -1.4512e-05
18:59048756 C A 0.191447 9.1950e-05
18:59054412 C A 0.352274 -1.1174e-04
18:59057724 C T 0.081572 3.8799e-05
18:59058792 A G 0.531258 -1.2816e-05
18:59062177 T C 0.596589 1.8456e-05
18:59063167 A G 0.172392 -7.7770e-05
18:59067514 A G 0.281180 -5.3308e-06
18:59068854 C T 0.510839 1.9026e-05
18:59068890 G C 0.459063 1.7272e-05
18:59075871 C T 0.088427 -1.5798e-05
18:59085089 A C 0.175254 -5.8743e-05
18:59086761 C T 0.542119 3.4504e-05
18:59088521 T C 0.030805 -1.1710e-04
18:59088804 G C 0.076593 1.1058e-04
18:59090675 C T 0.099693 8.5859e-05
18:59093379 C T 0.288015 -7.9398e-06
18:59094964 T C 0.090222 4.5209e-05
18:59095353 T C 0.098242 1.1439e-04
18:59096765 A G 1.494231 3.3473e-05
18:59097126 A G 0.155264 2.4752e-05
18:59102564 T C 0.674870 -1.1857e-05
18:59103973 G C 0.074506 -3.4962e-05
18:59104951 C T 0.197316 -7.9451e-06
18:59105375 C T 0.043035 -1.1189e-04
18:59110784 G T 0.247667 -8.5581e-06
18:59112994 A C 0.187062 -1.2511e-04
18:59117127 G C 0.032448 2.8996e-05
18:59121350 A G 0.053376 3.2863e-05
18:59122150 C T 0.041977 -3.9672e-05
18:59122379 C T 0.573038 -3.5743e-06
18:59128418 C G 0.210357 -4.7841e-05
18:59131511 T G 0.906259 -9.2671e-06
18:59131972 C T 0.029715 -2.1922e-05
18:59135438 T C 0.044655 -3.9759e-05
18:59138930 T G 0.328623 1.3536e-05
18:59139452 T C 0.038215 2.2603e-05
18:59140426 C A 0.098028 -2.5335e-05
18:59149369 T G 0.107610 6.3123e-05
18:59152027 T C 0.160165 2.8975e-06
18:59152247 C A 0.726042 -3.3863e-05
18:59154686 A T 0.030413 -5.2704e-05
18:59157262 A G 0.306983 5.8681e-06
18:59159798 G A 0.642630 -1.7564e-05
18:59160017 C A 0.436940 -6.4448e-05
18:59167019 G A 1.343349 5.1022e-06
18:59167057 A G 0.031344 -4.1681e-05
18:59169421 T C 1.541544 -2.2179e-05
18:59171513 G C 0.593742 -1.1673e-05
18:59171685 C G 0.131852 2.0452e-05
18:59174235 A G 1.715234 -5.2770e-05
18:59174759 A C 0.282692 -7.7419e-06
18:59175062 G A 0.078671 6.4341e-05
18:59179423 A G 0.118577 2.8962e-05
18:59183530 T C 0.023567 3.2569e-05
18:59191476 C T 0.116006 -1.0087e-05
18:59196189 C T 0.163917 2.5503e-05
18:59199879 C T 0.035752 -1.8157e-05
18:59202220 A G 0.208170 -2.1533e-05
18:59205707 T C 1.084218 1.6990e-05
18:59208479 T G 1.196228 3.1412e-04
18:59208800 G A 0.076580 1.3709e-05
18:59217172 T C 0.021289 -3.8543e-05
18:59219022 A G 0.039507 1.1085e-05
18:59219067 A G 1.584128 -1.2675e-04
18:59222201 G A 0.072377 1.6688e-04
18:59222615 C G 0.166127 -2.1650e-04
18:59231658 A C 0.053902 -2.4231e-05
18:59231791 G T 1.314702 9.9797e-06
18:59231900 G A 0.617076 5.6783e-05
18:59233009 C T 0.025849 3.5134e-05
18:59236222 T G 0.166627 -2.3071e-05
18:59240694 C T 0.041760 8.3088e-05
18:59243191 A C 0.334111 3.6173e-05
18:59256975 A G 1.815872 4.6473e-06
18:59257704 A G 0.059329 -3.6875e-05
18:59258787 A G 0.063889 2.8390e-06
18:59266930 T C 0.822389 1.5524e-04
18:59267379 G A 0.309830 4.0278e-05
18:59277915 T C 0.358600 -3.9987e-07
18:59280363 C T 0.020627 7.4591e-05
18:59280733 G C 0.162343 -1.8387e-05
18:59287569 C A 1.538707 1.0832e-04
18:59300685 C T 0.269569 -8.5151e-06
18:59301557 G A 1.856057 -6.5583e-05
18:59311127 G C 0.103760 -5.7887e-05
18:59312486 T C 0.029225 1.6464e-05
18:59315547 A G 0.038806 7.9053e-05
18:59321786 A G 0.036291 -4.4131e-05
18:59331686 G T 1.935254 -1.3160e-04
18:59333798 A C 0.237368 1.5981e-05
18:59334290 A G 0.057534 -2.9307e-05
18:59340335 C T 0.173427 -3.1300e-05
18:59349827 C A 0.425460 -3.7428e-04
18:59350412 A G 0.052571 -3.5671e-05
18:59353646 G A 0.321352 -3.2831e-05
18:59356574 T C 0.329850 -2.4610e-05
18:59359588 T G 0.194589 -4.5529e-04
18:59360621 G T 0.784602 1.7648e-04
18:59373013 G A 0.100206 7.4691e-05
18:59386170 G A 0.027881 2.0241e-05
18:59386519 C T 0.235093 -1.2885e-04
18:59387344 G A 0.054052 8.9919e-05
18:59387351 A G 0.032516 -6.8319e-06
18:59398467 C T 0.038167 9.2776e-06
18:59404186 C A 0.882439 1.4483e-05
18:59404615 A C 0.257628 -6.4939e-05
18:59406090 G C 0.032509 -1.5966e-05
18:59408547 C A 1.423399 1.1550e-05
18:59410203 C T 0.098937 -1.0820e-05
18:59411582 G A 0.081757 4.3637e-05
18:59415019 C A 0.028222 3.4885e-05
18:59416401 A C 1.091105 5.7486e-06
18:59421249 T C 0.063636 1.1863e-05
18:59421423 C A 0.085350 7.7243e-05
18:59422486 T C 0.020085 -4.1712e-05
18:59423042 G A 0.082601 3.4412e-06
18:59426099 G A 0.020500 1.6135e-04
18:59430754 T C 0.049754 1.4733e-05
18:59432740 C T 0.039517 1.0045e-04
18:59434837 C T 0.633486 6.1020e-05
18:59438854 G A 0.075493 4.4620e-05
18:59445388 T C 0.556666 1.6181e-05
18:59446487 T G 0.698304 4.2649e-05
18:59446925 G A 0.052373 -6.2896e-05
18:59447817 A G 0.307577 -3.3300e-05
18:59449622 C T 1.973817 -1.2643e-05
18:59449673 A G 0.047998 2.5627e-05
18:59449937 A G 0.072422 -1.1667e-04
18:59451176 A G 0.549185 9.1392e-05
18:59451206 C A 0.047833 2.4867e-05
18:59457137 G A 0.249806 9.1339e-06
18:59459110 T C 0.981668 7.1757e-05
18:59468405 A G 1.877879 -1.6064e-05
18:59468554 T C 0.147214 3.3290e-05
18:59468629 G A 0.220500 -3.1181e-05
18:59469203 C G 0.422373 5.0947e-06
18:59480921 C T 0.046164 2.7911e-05
18:59483281 C T 0.029845 3.7914e-05
18:59494769 A G 0.254383 -3.9204e-06
18:59496165 T G 0.702322 1.7752e-05
18:59500747 A G 1.039004 2.6742e-06
18:59508606 T C 0.034311 -7.7839e-05
18:59517885 C T 0.982840 2.0469e-05
18:59519020 C T 0.131287 -1.0168e-05
18:59524643 A G 0.081640 -4.1579e-05
18:59529777 A G 0.062555 2.2542e-05
18:59535446 C T 0.144819 -1.2139e-05
18:59537688 C A 0.295409 6.7505e-05
18:59538784 T C 0.113384 -2.8642e-05
18:59539125 C T 0.094039 3.6561e-05
18:59543978 T C 0.807280 1.3422e-05
18:59553140 A G 0.957912 1.6977e-06
18:59560027 T C 0.041503 -2.4613e-05
18:59564053 T G 1.063967 2.2710e-05
18:59568138 A G 0.809951 2.5888e-05
18:59569880 T C 0.424778 -8.9451e-09
18:59574836 C T 1.268748 1.0302e-05
18:59575544 G A 0.069923 -3.0940e-05
18:59579209 A G 0.156283 -8.1713e-06
18:59583870 G A 0.158484 -2.5402e-05
18:59585320 G A 0.140142 -5.7384e-05
18:59589187 C T 0.405862 1.8802e-06
18:59589803 A C 0.135637 1.6096e-04
18:59592031 A G 0.937896 -6.7795e-06
18:59595048 T G 0.041030 -4.2156e-05
18:59598753 C A 0.122498 -7.3809e-05
18:59599429 A C 0.707876 1.6405e-05
18:59607217 T C 0.172132 8.6451e-06
18:59611710 A G 0.510372 4.4304e-05
18:59616030 T C 0.176498 5.7808e-05
18:59619115 A T 0.031701 7.5778e-05
18:59623756 C T 0.038186 -7.2529e-05
18:59632332 T C 0.066090 7.7403e-05
18:59641725 T G 0.045833 4.1466e-05
18:59661610 C T 0.125172 -2.7852e-05
18:59668443 T C 0.047839 4.6048e-05
18:59680507 A G 0.482770 5.1817e-05
18:59682216 C T 0.046220 -1.9568e-05
18:59697152 C T 0.466609 7.2515e-06
18:59698751 A G 0.021876 -3.1238e-05
18:59701277 T C 0.138220 1.1441e-04
18:59704868 T C 1.253399 -1.7430e-05
18:59712554 C T 0.678064 -1.6550e-05
18:59713173 C A 0.029481 -2.3312e-05
18:59740459 C T 0.303342 6.2518e-05
18:59740908 A C 0.030620 -1.8402e-05
18:59759223 T C 0.082501 -2.4352e-05
18:59765088 A G 0.032526 1.2138e-05
18:59766490 T C 0.119025 5.8578e-05
18:59781800 G A 0.511618 1.6274e-05
18:59801723 A G 0.680514 -1.4687e-05
18:59812275 G A 0.843597 1.9285e-06
18:59814324 C G 1.488343 -8.1473e-06
18:59821843 C T 0.073227 -3.6618e-05
18:59828420 A G 0.026073 -1.6495e-05
18:59828987 G A 0.124741 -1.7797e-05
18:59830483 G A 1.247456 -2.3583e-05
18:59838628 A G 0.054256 3.4605e-05
18:59852101 C T 1.248274 -1.7183e-05
18:59854886 A G 0.022795 -3.4053e-05
18:59870861 T C 0.034979 3.4747e-05
18:59874804 G T 0.041568 4.3004e-05
18:59877862 C T 0.641315 -3.1979e-05
18:59879269 T C 0.097642 -1.7561e-05
18:59889453 A G 0.113945 -5.5314e-05
18:59896155 A G 0.072942 -1.0290e-05
18:59899237 A G 0.825411 9.9173e-06
18:59917178 A G 0.030773 1.3560e-05
18:59924710 C T 0.125172 -2.0328e-05
18:59935148 T G 0.033379 7.2206e-06
18:59944186 G C 0.030513 -6.3282e-05
18:59972043 T C 1.464383 -2.5019e-05
18:59986240 T C 0.654714 -5.2240e-05
18:60004253 G A 0.474769 6.2191e-05
18:60004772 T G 0.032870 2.1305e-05
18:60005046 C A 1.100378 -1.2371e-04
18:60009035 G A 0.096292 -1.8464e-04
18:60011615 C T 0.131433 -3.1119e-05
18:60022321 T C 1.334663 -2.6552e-05
18:60023106 T C 0.395514 1.3697e-05
18:60024128 C T 0.023931 -2.0886e-05
18:60024435 G A 0.192200 -3.6155e-04
18:60025809 C T 0.126211 5.1019e-05
18:60027241 T C 1.010708 -4.4627e-05
18:60027448 A G 0.241215 -9.3474e-05
18:60028244 G A 0.229410 -8.5710e-05
18:60028382 A G 0.462620 -1.4559e-06
18:60029122 G A 0.147828 4.0410e-05
18:60037406 G T 0.026232 3.5931e-05
18:60041760 G A 0.047612 -1.3189e-05
18:60042817 T C 0.676048 -7.1360e-06
18:60046204 T C 0.100316 -1.0134e-04
18:60053891 C G 0.568334 -1.2954e-05
18:60054757 G A 0.190019 -1.8167e-05
18:60056986 T G 0.622801 8.7403e-06
18:60060735 G A 1.183924 1.1720e-04
18:60069468 C T 0.288664 2.4011e-05
18:60073178 C T 0.187770 1.2263e-05
18:60080266 A G 0.061341 1.7382e-04
18:60082093 G A 1.292796 5.6947e-05
18:60089578 G T 0.049397 4.9989e-05
18:60093816 G C 0.021815 2.0113e-05
18:60095095 G A 0.482199 1.7261e-05
18:60095140 C T 0.254269 -3.2948e-05
18:60096200 C A 1.880404 -8.7826e-05
18:60099718 T C 0.059066 7.3082e-05
18:60104234 A G 0.454973 -4.7194e-05
18:60104589 T C 0.322151 8.2277e-05
18:60111782 A C 0.207219 -6.5147e-06
18:60114270 G A 0.669608 1.2048e-05
18:60115718 T C 0.055639 5.7551e-05
18:60119725 T C 0.290112 -2.3074e-05
18:60123742 A G 0.210539 -1.2756e-05
18:60125134 G A 0.260089 2.8899e-05
18:60126112 C T 0.933157 -6.3063e-05
18:60132424 T C 0.055139 1.7995e-05
18:60138673 C T 0.082737 3.2346e-05
18:60143444 T A 0.021364 -1.1832e-05
18:60157068 G A 0.048771 -2.9572e-05
18:60163918 C G 0.047476 7.4771e-07
18:60165636 T C 0.576803 2.6972e-05
18:60181514 A G 0.096798 6.5587e-05
18:60192143 A T 0.219627 -1.5803e-05
18:60194844 T C 1.558029 -3.9036e-06
18:60194893 T G 0.575939 2.4489e-05
18:60208824 G A 0.361168 -2.7707e-06
18:60208952 A G 1.745228 -7.9604e-05
18:60210242 A G 0.032957 -1.9685e-05
18:60227833 C T 0.220653 2.3839e-05
18:60233646 A G 0.602149 -2.0951e-05
18:60237388 G A 1.277470 -3.3185e-05
18:60241699 C T 0.130372 5.0225e-06
18:60241732 T C 0.740080 -3.2514e-05
18:60250049 G C 0.330431 -4.2290e-05
18:60252864 G T 0.180795 4.0316e-05
18:60263080 G A 0.492887 -3.1139e-05
18:60263090 A G 1.753683 -1.4295e-04
18:60268174 G T 0.069748 -3.0866e-05
18:60269141 A G 0.057933 1.0252e-04
18:60269356 T C 0.261147 -1.3080e-05
18:60270175 G A 1.374871 1.8099e-05
18:60270997 T G 0.881020 -2.9300e-06
18:60273688 C A 0.300105 -9.9608e-06
18:60277715 G A 0.941135 -3.1628e-05
18:60278953 A G 0.105289 -1.1472e-05
18:60279464 C T 0.325867 -1.4521e-05
18:60287113 T C 1.592979 4.6115e-05
18:60287339 T C 0.065769 -2.4399e-06
18:60292135 G A 0.134527 -2.7810e-06
18:60298712 A G 0.084860 9.4741e-05
18:60312133 T G 0.244292 -6.4038e-05
18:60313602 G A 0.258437 1.0946e-05
18:60317491 C T 0.117240 1.5119e-04
18:60321002 C T 1.492286 -1.1874e-05
18:60329225 T C 0.076191 6.5956e-05
18:60341321 T C 0.252705 1.6718e-05
18:60355524 G C 0.156724 7.4413e-05
18:60356626 T C 0.116688 2.7437e-05
18:60365920 G T 0.131021 -1.5813e-05
18:60378094 G T 1.668313 9.8813e-06
18:60386825 T G 0.112335 -1.8945e-05
18:60405659 T C 0.112261 -7.4666e-06
18:60411564 A G 0.140204 -3.6319e-05
18:60424354 C T 1.165128 1.5294e-05
18:60424615 A G 0.150207 -9.0240e-06
18:60426328 G A 0.045353 5.9863e-06
18:60435897 T G 0.185300 3.4284e-05
18:60440257 A G 0.167981 -3.3941e-05
18:60457304 A G 0.245853 1.3391e-05
18:60481969 C A 0.079959 1.8704e-04
18:60531692 G A 0.218128 7.0533e-06
18:60532841 G A 1.054824 1.1915e-05
18:60533816 T C 0.175498 -2.7265e-05
18:60544351 C T 1.234577 -2.0442e-05
18:60561233 G A 0.058135 -4.7998e-05
18:60562298 T A 1.223658 3.8056e-05
18:60583712 C T 0.031890 2.4926e-05
18:60586949 T C 0.970899 3.7316e-05
18:60591759 A G 0.035645 5.3182e-05
18:60593784 T C 0.736594 -8.7884e-06
18:60594623 A C 0.065460 2.4401e-05
18:60620443 C T 0.082621 2.9673e-05
18:60630156 C A 0.138636 -3.9244e-05
18:60641347 C A 0.106016 -2.7007e-05
18:60651829 T C 0.044658 -3.9041e-05
18:60652882 C T 0.259910 6.2806e-05
18:60656082 T C 0.172083 -8.1601e-05
18:60658761 A G 0.057849 -5.2599e-05
18:60661983 T C 0.148042 3.4437e-05
18:60663993 G A 0.152589 3.9357e-05
18:60665539 A G 0.828647 2.0162e-06
18:60668246 A G 0.735393 -2.5006e-05
18:60672009 A G 0.180772 -4.0515e-05
18:60673332 A G 0.176063 6.7790e-05
18:60683506 A G 1.470705 -1.9215e-05
18:60683891 C T 0.498846 -3.4632e-05
18:60684456 G A 0.110330 1.3244e-05
18:60684893 A G 0.051273 -1.2191e-05
18:60691999 T G 0.088625 -7.8479e-05
18:60692158 C T 1.320875 -6.9857e-05
18:60692384 A G 0.173310 4.0899e-06
18:60692800 A G 0.057141 -6.8155e-05
18:60699088 T C 0.830708 -4.5402e-06
18:60703752 G A 0.061241 1.9771e-04
18:60704332 T C 0.414492 7.7455e-05
18:60704462 C G 0.046888 2.1855e-05
18:60706088 G C 0.374651 2.8256e-05
18:60706313 A G 0.051082 8.4321e-05
18:60714843 G A 0.158620 -2.0048e-05
18:60720240 C T 0.180571 -2.1866e-05
18:60722756 T C 0.026966 5.1019e-05
18:60723562 C A 0.051332 -1.6077e-06
18:60726768 A C 0.162557 -1.6110e-05
18:60729348 A C 0.085905 -1.4818e-05
18:60730633 T C 0.083111 -5.3674e-05
18:60737480 G A 0.922936 2.6453e-05
18:60738461 T C 0.047255 2.2983e-05
18:60750766 A G 0.046788 -5.2471e-05
18:60751323 C T 0.064354 1.0309e-04
18:60754708 T G 1.838650 1.1390e-05
18:60755145 A G 0.955030 6.6425e-06
18:60758286 C T 1.422305 -1.7774e-05
18:60763112 G A 0.959941 -3.8180e-06
18:60767088 C T 0.483737 -1.4857e-05
18:60778664 C T 0.469050 -5.0423e-05
18:60779018 G A 0.169711 -6.4735e-07
18:60779581 A G 0.110015 -2.2216e-05
18:60781023 C T 0.363803 -2.6267e-05
18:60781377 C T 0.966932 -5.3904e-05
18:60783211 A G 0.192687 3.9824e-06
18:60789010 G A 0.221331 1.4139e-05
18:60793921 C T 0.138457 -1.0081e-04
18:60804334 G A 0.080313 -1.0208e-05
18:60812130 C T 0.312043 -3.5083e-07
18:60813215 T C 0.155721 3.1130e-05
18:60813636 C T 1.071231 -6.6889e-05
18:60813981 G A 0.608332 -1.2433e-04
18:60814744 T C 0.028202 -4.7823e-05
18:60815263 G A 0.063581 3.8653e-05
18:60818812 C T 0.046934 -6.6592e-05
18:60819132 G A 0.078109 3.5812e-05
18:60820716 G A 0.514260 -7.8708e-05
18:60821744 C T 0.047310 -6.8898e-06
18:60822264 T G 1.191081 -5.9664e-05
18:60823554 G A 0.822704 -8.1243e-07
18:60825829 G A 0.184914 8.4785e-06
18:60826467 G A 0.078203 -5.3218e-06
18:60835738 C T 0.252474 -4.9218e-05
18:60836015 C T 0.120609 -2.2449e-05
18:60836231 C T 0.075220 -1.2524e-05
18:60838789 G A 0.270426 -3.1179e-05
18:60840866 C T 0.056077 -3.1839e-05
18:60842636 C T 0.025106 -1.2868e-05
18:60844597 T C 0.069326 1.1982e-04
18:60845099 C T 0.115185 2.6795e-05
18:60845776 T C 0.174342 -4.2290e-05
18:60845884 C T 0.751330 -9.9565e-06
18:60848599 A G 0.099557 -5.4458e-05
18:60848639 C T 1.537461 3.3537e-05
18:60849930 A G 0.035200 9.9410e-06
18:60850820 G A 0.104221 2.6046e-06
18:60852258 C T 1.465512 7.3656e-06
18:60853255 G A 0.043902 -6.3628e-05
18:60856685 G C 0.060653 -1.2012e-05
18:60856815 A C 0.047576 6.5282e-05
18:60860930 T G 1.397569 -1.6241e-05
18:60862555 A G 0.025492 -2.5669e-05
18:60867780 T C 1.468583 1.0748e-05
18:60876016 C T 0.041711 1.5480e-04
18:60877735 G T 0.190029 -5.4838e-06
18:60877866 A G 0.032899 5.8108e-06
18:60878883 G A 0.496103 -1.7825e-05
18:60878964 C G 0.072218 9.0722e-05
18:60881555 A G 0.049819 8.3597e-05
18:60883552 A G 1.165043 -9.0758e-05
18:60886937 C T 0.074733 9.0630e-05
18:60891454 A G 0.085113 -2.4125e-05
18:60893061 A G 0.052562 -5.9707e-07
18:60902172 G C 0.128493 -1.5632e-05
18:60905500 T C 0.374225 1.4703e-04
18:60908132 G A 0.144585 -5.1336e-05
18:60911957 G A 0.043188 4.0086e-05
18:60912060 A G 0.020546 -3.4906e-05
18:60915643 G T 0.022558 -1.3370e-05
18:60915873 T C 0.377173 6.0459e-05
18:60917775 A G 1.838699 3.1514e-05
18:60920854 T C 0.058842 -4.1939e-05
18:60921215 T C 0.030383 -3.0881e-05
18:60922274 A G 0.245489 -6.9229e-06
18:60923434 C A 1.958708 3.0833e-05
18:60923936 G T 1.595511 3.2268e-05
18:60924514 A G 0.049858 -5.8540e-05
18:60928341 C T 1.679261 -7.3426e-06
18:60931418 C T 0.179581 3.8047e-06
18:60936047 G A 0.431270 -2.0225e-04
18:60939734 T C 0.028615 4.3214e-05
18:60941958 T C 0.344939 -1.0534e-05
18:60943095 C T 0.730054 6.6593e-05
18:60944538 C T 0.038001 -1.0800e-05
18:60946126 G A 0.267804 -2.1799e-06
18:60947111 C T 1.111287 -1.4890e-05
18:60952416 T C 0.397679 2.3981e-05
18:60952478 A C 0.035862 5.7006e-05
18:60954293 G C 0.090154 -1.9896e-05
18:60956767 A G 0.777832 2.2495e-05
18:60960310 T C 0.066905 -3.4600e-05
18:60962710 G A 1.098827 -1.1629e-05
18:60962957 G T 0.040919 -4.2724e-07
18:60963068 G A 0.072715 2.1275e-06
18:60967183 T C 0.061630 -1.4308e-05
18:60971971 T C 0.100823 -1.0007e-04
18:60975741 G A 0.777906 8.1008e-06
18:60976193 G A 0.245778 1.4180e-04
18:60978979 T C 0.040984 1.4407e-05
18:60980871 C T 1.086717 -3.2700e-05
18:60985879 C T 0.858391 -1.2799e-04
18:60989924 T C 0.024207 4.9791e-05
18:61002652 A G 0.065892 -4.2953e-05
18:61012361 G A 0.855840 -5.7888e-05
18:61014368 C T 1.442857 -6.2700e-05
18:61022556 T C 0.091147 -3.6069e-05
18:61024042 A G 0.044058 9.9422e-05
18:61027622 T G 0.209383 4.9322e-05
18:61033426 G C 0.249206 3.2733e-07
18:61035240 A G 0.113984 2.1856e-05
18:61036146 T C 0.170606 1.1819e-04
18:61043973 G C 1.137876 4.3891e-05
18:61044454 T G 0.107626 -7.0368e-05
18:61052331 A G 0.075363 -8.8065e-05
18:61053877 A G 0.451640 -1.3277e-04
18:61053896 G A 0.026469 -1.6780e-04
18:61053929 G A 0.042029 -3.7903e-06
18:61054048 G A 0.444980 -7.9511e-04
18:61061515 C T 0.089907 -7.4113e-05
18:61062455 C T 0.069956 6.5642e-05
18:61063919 A G 0.327668 -1.3167e-04
18:61069793 C A 0.101728 8.1119e-05
18:61075127 T A 0.037427 -6.2733e-05
18:61084394 T C 0.075425 1.0054e-04
18:61085126 A C 0.441354 -1.1216e-04
18:61088581 A G 0.918730 -1.6424e-05
18:61096919 C T 0.048225 -8.3860e-05
18:61102027 C A 1.920674 9.1101e-06
18:61103404 G A 0.056807 3.4471e-05
18:61105607 T C 0.159516 1.2276e-05
18:61109568 T C 0.136510 5.1288e-05
18:61111090 C A 0.509106 1.8172e-04
18:61111855 A G 0.407060 -6.9030e-05
18:61116095 T G 0.026901 5.4125e-05
18:61124919 A G 0.081436 -4.7010e-06
18:61129765 G A 0.327393 -1.9071e-05
18:61130519 C T 0.087246 -9.5598e-05
18:61137936 T C 1.330190 1.4768e-05
18:61142199 T C 0.939924 4.2974e-05
18:61152885 A G 0.026252 1.7825e-06
18:61153004 C T 0.039884 1.7982e-06
18:61155578 T C 1.262153 9.2740e-05
18:61160287 C T 1.383288 8.0644e-05
18:61160320 C G 0.116068 -2.9513e-05
18:61166753 T C 0.288025 -1.3826e-05
18:61167595 T C 0.143943 2.8435e-05
18:61170500 C T 1.284484 1.0839e-04
18:61170782 G A 0.999568 8.3679e-05
18:61173772 T G 0.212447 -4.9134e-06
18:61174043 T C 1.414836 1.6359e-04
18:61175079 C A 0.391892 -1.8293e-05
18:61176266 A C 1.358045 7.4888e-05
18:61176566 A G 0.423068 -3.6722e-05
18:61178008 T C 0.048410 8.2499e-05
18:61182256 A G 0.156413 2.2794e-05
18:61184368 C T 1.657648 4.7055e-05
18:61187045 A C 1.651731 4.8172e-05
18:61188306 G A 1.106448 2.5251e-05
18:61188741 A G 0.029851 -1.2398e-05
18:61195860 G A 0.141852 -4.0052e-05
18:61215341 C T 1.480092 7.1799e-05
18:61221476 A G 0.045460 5.5535e-05
18:61225304 G A 0.120148 -4.6048e-05
18:61227455 T C 0.026453 -4.2862e-05
18:61230076 G T 1.425869 6.7197e-05
18:61233907 T C 0.053016 4.5333e-06
18:61253760 A G 0.076674 2.8604e-05
18:61253961 A G 0.068813 -1.9966e-04
18:61255179 G A 0.098473 1.1361e-05
18:61256828 G C 0.020714 -1.5112e-05
18:61264298 A G 1.593580 4.9667e-06
18:61272353 A G 0.060092 5.9182e-05
18:61273843 C G 0.159289 -8.5607e-05
18:61274691 C G 0.080722 -2.0123e-06
18:61278031 A G 0.047372 4.1235e-05
18:61308559 T A 0.201451 -2.8617e-05
18:61322995 C T 0.191103 -3.4529e-06
18:61323012 G C 0.306659 2.2010e-05
18:61325815 G A 0.046784 -4.4050e-05
18:61330572 C G 0.513595 -5.7496e-06
18:61331265 A G 0.027865 -5.4963e-05
18:61339595 C G 0.029303 -7.1039e-05
18:61353816 T C 0.023993 1.4350e-04
18:61353981 G C 0.136682 1.2549e-04
18:61375975 A G 0.215158 -8.9409e-06
18:61377472 A G 0.045385 -1.6466e-06
18:61377579 C A 1.675048 1.5392e-05
18:61383354 T C 0.327750 -4.1474e-05
18:61387277 T C 0.054214 5.9452e-05
18:61387389 A G 0.546523 -3.0403e-05
18:61387647 C T 1.072805 2.2777e-05
18:61390332 T C 1.464853 -3.4286e-05
18:61390361 C T 1.466911 -2.5149e-05
18:61390515 C T 0.036992 1.1332e-04
18:61390833 C T 1.469281 -2.2132e-05
18:61391738 C T 0.120589 -5.7647e-05
18:61398078 T C 0.203882 -4.3897e-05
18:61406403 C T 1.961022 -7.5803e-05
18:61412428 T G 1.058365 4.6466e-05
18:61412756 C T 0.071101 -2.4582e-06
18:61414665 C T 0.055304 -3.3793e-05
18:61418880 T C 0.046979 -6.3176e-06
18:61420010 G A 0.156718 -7.4705e-06
18:61423617 T C 0.062017 -2.0911e-05
18:61429183 C T 0.038050 1.0113e-04
18:61431386 A G 0.039154 8.0745e-05
18:61431775 A G 0.088317 3.6659e-05
18:61434294 T C 0.521966 -4.9496e-06
18:61442619 G A 0.071014 -8.7709e-06
18:61442910 A G 0.555312 -4.7667e-07
18:61443722 T C 0.033318 -2.3517e-06
18:61443825 A G 0.071465 3.2832e-05
18:61444083 G A 1.162096 -6.0891e-05
18:61444740 T C 0.856869 -5.4322e-05
18:61451114 G A 0.112881 -6.4009e-06
18:61452376 T C 0.045389 3.6705e-06
18:61459366 A G 1.023541 -4.4447e-05
18:61459510 C T 0.047239 2.4465e-05
18:61460166 C T 0.089661 4.1548e-06
18:61471523 A G 0.462822 -2.5199e-05
18:61478759 T A 0.099307 -2.7220e-05
18:61479971 A G 0.049215 -2.7698e-05
18:61497804 A G 0.538694 -1.0963e-05
18:61499709 T G 0.417511 -1.1662e-05
18:61501980 C T 0.037028 1.2672e-06
18:61502195 T C 0.154449 5.6460e-06
18:61505812 T C 0.383570 -1.7007e-05
18:61506951 A G 0.091433 -2.9165e-05
18:61511631 C A 0.054860 -1.7509e-05
18:61517939 G A 0.086084 -1.3287e-05
18:61550298 T C 0.118645 7.8589e-05
18:61565062 G C 0.080868 8.0780e-06
18:61570529 G C 0.437125 3.5902e-05
18:61581325 T C 0.029449 3.0838e-05
18:61585260 C T 0.376072 2.0624e-05
18:61587053 A G 0.028404 -1.4869e-05
18:61587067 T C 0.404083 2.0943e-05
18:61600384 T C 0.523722 6.5820e-05
18:61602360 A G 0.226612 -4.0491e-05
18:61604962 C T 0.501832 5.5741e-05
18:61605994 G A 0.073604 4.7144e-05
18:61617819 T C 0.517383 2.8502e-05
18:61621506 C T 0.027998 -1.1884e-04
18:61628150 C T 0.416388 3.3093e-05
18:61631433 T C 0.104049 2.6690e-05
18:61637819 C A 0.108937 3.4693e-05
18:61639361 G T 0.433613 1.6505e-05
18:61641670 G A 0.353566 1.1768e-05
18:61644018 A G 0.061955 -6.7057e-05
18:61646352 A G 1.313332 -5.7572e-05
18:61647069 A G 0.563618 -3.7356e-06
18:61647895 T C 0.828968 -5.0817e-05
18:61649355 G A 0.095217 -5.8652e-05
18:61650865 A G 0.654600 -7.7276e-05
18:61651482 C T 0.319106 -1.7510e-05
18:61654297 G A 0.170938 -1.7182e-05
18:61654329 T C 0.082351 -5.0377e-05
18:61654463 G A 1.164797 7.4714e-05
18:61661040 C T 0.291942 6.1008e-05
18:61662613 T C 0.068852 -1.0037e-05
18:61664197 G C 0.346497 -3.2451e-05
18:61664208 T C 0.123926 -1.5680e-04
18:61665390 C T 0.150814 -3.9703e-05
18:61666977 A G 1.969821 2.7529e-05
18:61672368 G A 0.131375 -7.5691e-06
18:61674036 C T 0.234285 3.9908e-05
18:61690534 C T 1.246882 1.9064e-05
18:61692293 C T 0.091170 -3.9898e-05
18:61696748 C T 0.035856 -1.8953e-06
18:61697297 C T 0.966832 -1.1057e-06
18:61699469 A G 0.049663 1.6353e-05
18:61704527 A T 0.572327 1.3808e-05
18:61720657 G A 0.143293 3.1272e-06
18:61736549 G T 1.411857 -2.2653e-05
18:61751058 C T 0.328418 1.5511e-05
18:61753836 G A 0.120872 -2.5669e-05
18:61755457 G A 0.065136 1.0230e-05
18:61759245 A G 0.079579 -3.1920e-05
18:61760195 T C 0.072030 -6.5955e-05
18:61760324 T C 0.092092 -2.5561e-05
18:61766454 A G 0.030552 6.6715e-06
18:61766946 A C 0.179055 4.2014e-05
18:61783897 T C 0.088190 3.4075e-05
18:61791915 G A 0.317970 1.1349e-05
18:61798640 C T 0.252776 -8.8552e-06
18:61802304 T C 1.098632 -1.6170e-05
18:61803882 A G 0.113975 2.4367e-05
18:61804114 T C 0.330969 1.9637e-05
18:61804949 A G 0.248563 -2.8323e-05
18:61806527 G A 0.042639 3.3785e-05
18:61813120 C T 0.252409 -2.4783e-05
18:61816186 T C 0.574420 1.5703e-05
18:61823159 G A 0.025106 -9.5057e-06
18:61825999 C T 0.035697 -4.6240e-06
18:61826179 A G 0.033473 -6.1207e-06
18:61829948 G A 0.082134 -1.3026e-05
18:61838947 T C 0.348130 -1.1274e-05
18:61839258 T C 0.040111 5.6088e-05
18:61846689 C T 0.048703 1.8366e-06
18:61848999 G A 0.734316 -1.2754e-05
18:61849647 T C 1.689485 -2.5529e-05
18:61851278 C T 0.199075 2.6758e-05
18:61851651 A C 1.216699 -2.6723e-05
18:61856080 T C 0.270959 -4.1835e-05
18:61858235 T C 0.095756 -8.2655e-05
18:61860843 C G 0.028449 3.5579e-05
18:61861215 C T 0.540931 5.2786e-05
18:61861375 G C 0.023707 5.1830e-05
18:61861406 G A 0.513196 -1.8469e-05
18:61864288 T G 0.965887 -2.8238e-05
18:61868590 G A 0.048862 1.2031e-04
18:61872909 G T 0.065077 -5.3893e-05
18:61874808 T C 0.022564 8.2006e-05
18:61877777 T C 1.841218 -1.1794e-05
18:61892543 T G 0.112657 4.9935e-07
18:61893043 T G 0.024230 2.9236e-05
18:61897332 T C 0.036511 -4.5525e-05
18:61904431 T G 1.084945 3.8009e-05
18:61904512 A C 0.134705 -1.4791e-05
18:61906262 T C 0.882082 1.0267e-04
18:61913885 T G 0.124335 4.7514e-05
18:61914687 T C 0.071127 2.7308e-06
18:61919526 C T 1.102459 6.2381e-05
18:61921181 G C 0.062997 -7.7749e-05
18:61936560 C T 0.032234 7.3141e-05
18:61938482 A G 0.133063 -1.2793e-05
18:61950742 A G 0.058527 -9.8280e-07
18:61951671 A C 0.052630 2.1019e-04
18:61959443 G A 0.034278 -6.0656e-05
18:61971563 C T 0.032954 7.1372e-05
18:61973216 T C 0.835720 7.0280e-05
18:61976175 G A 1.842867 -2.1529e-05
18:61976334 A C 1.580844 -1.2141e-05
18:61984038 G T 0.130852 -1.3920e-04
18:61989404 T G 0.039631 -2.7799e-05
18:61994580 T C 0.048313 1.6247e-04
18:61994712 G A 0.955264 8.9434e-06
18:61995012 C T 0.025223 -3.3955e-05
18:61996910 T C 0.102959 6.2190e-05
18:61999350 T C 0.036128 -8.1860e-05
18:62002112 C G 0.189750 -6.7066e-05
18:62005941 A G 0.033581 2.9607e-05
18:62014651 A C 0.878755 8.0306e-05
18:62017005 G A 1.063016 -5.9313e-05
18:62019724 A G 0.041146 1.3690e-05
18:62021329 T C 0.933069 -3.6541e-05
18:62023682 G A 0.202522 -4.5413e-05
18:62033261 T C 0.973229 3.3416e-05
18:62034060 A C 0.052779 -4.1359e-05
18:62043231 A C 0.041675 1.1921e-05
18:62064102 A G 0.132498 -1.0586e-04
18:62064688 G A 0.789864 2.4239e-05
18:62068817 G T 0.099576 4.6207e-05
18:62072224 A G 0.425609 -4.8041e-05
18:62072337 A T 0.891092 2.4638e-05
18:62074644 T C 0.026573 9.4434e-05
18:62080115 A G 0.096941 3.8344e-06
18:62081026 A C 0.097999 -5.1295e-06
18:62086508 A G 0.677531 -5.2287e-06
18:62087512 G A 0.577819 3.4427e-05
18:62087832 C A 0.372603 5.3022e-06
18:62099157 G A 0.047531 1.7965e-06
18:62100203 T C 1.932978 6.5634e-05
18:62103553 G A 0.080553 8.9440e-05
18:62105432 C A 1.015885 6.0772e-05
18:62107494 G C 0.256810 -1.2106e-05
18:62115133 G A 1.832311 -2.7755e-05
18:62116950 A C 0.096409 -2.4848e-05
18:62121611 T C 0.046872 -6.2182e-05
18:62135418 G A 0.106139 -3.1152e-05
18:62136863 C T 0.114614 6.0121e-05
18:62140266 G A 0.031033 -1.3332e-05
18:62143326 G A 0.158717 -1.4810e-05
18:62144942 G T 0.203398 -1.3603e-05
18:62147531 C A 0.879609 -7.4849e-05
18:62166285 G A 1.111706 5.4537e-06
18:62167817 C T 1.018754 1.8540e-05
18:62175644 G A 0.054129 3.4423e-05
18:62178382 C T 0.042665 -2.1696e-05
18:62187090 C A 0.022130 -1.1908e-05
18:62189544 T C 0.044142 1.0757e-04
18:62189827 G A 0.171480 -4.4163e-05
18:62192350 T C 0.735728 -1.5591e-04
18:62193301 G A 0.192739 1.7330e-04
18:62194935 T C 0.045801 4.3744e-05
18:62222706 A G 0.051672 6.4501e-05
18:62224260 T C 1.286402 -4.1934e-05
18:62226080 A G 0.926201 -4.4319e-05
18:62231187 C T 0.267921 1.7424e-05
18:62235819 T C 0.107395 4.0478e-05
18:62237184 C T 0.039196 -7.0987e-05
18:62256007 C T 1.329970 -2.8079e-05
18:62262340 G A 0.046362 -8.1830e-05
18:62262535 T C 0.035554 -5.3878e-06
18:62264706 A G 0.051273 6.1486e-05
18:62266195 T C 0.117905 -1.6079e-05
18:62275246 A G 0.136052 -3.2775e-05
18:62281075 T C 0.675162 5.5316e-05
18:62281281 G A 0.060339 -3.2294e-05
18:62283146 C T 1.622561 1.6403e-06
18:62284086 T C 0.042743 6.1367e-06
18:62284758 T C 0.026988 -5.4673e-05
18:62287394 T C 0.092689 3.9026e-05
18:62290592 A G 0.042487 1.1141e-04
18:62290926 A G 0.077966 -1.8076e-05
18:62292612 C A 0.259332 7.1355e-05
18:62300047 G A 0.847557 -8.4514e-06
18:62303962 C A 0.112933 -9.2850e-06
18:62314823 T C 0.035067 -1.6543e-05
18:62316841 G A 0.032694 4.4059e-05
18:62317404 G A 0.049086 1.5493e-04
18:62325425 T G 0.022577 6.6612e-06
18:62336049 A G 0.312696 7.0769e-05
18:62337747 A C 0.607835 -1.2395e-04
18:62346022 A G 0.037803 -4.9673e-05
18:62347882 A G 1.874172 -4.9699e-06
18:62361212 G A 1.173943 2.7504e-05
18:62367856 A G 0.582483 -3.6785e-05
18:62370987 C T 1.741190 9.7572e-06
18:62371534 C T 0.350148 5.6609e-05
18:62371875 G A 0.032792 1.7682e-05
18:62378000 C T 0.346792 7.1325e-05
18:62379545 T C 0.155627 4.9999e-06
18:62380432 T C 0.027157 7.8233e-05
18:62382560 T C 0.081887 -7.3817e-05
18:62387045 C T 0.035028 -3.8687e-05
18:62388448 A G 0.054292 7.1963e-05
18:62395437 G A 0.858761 -6.0075e-06
18:62397461 C G 0.252536 5.0518e-05
18:62398190 C T 0.153505 -5.2128e-05
18:62402861 C T 0.890615 -2.1059e-05
18:62417083 C T 1.742011 -3.3800e-05
18:62418444 C A 0.847437 -1.3952e-05
18:62419126 G A 0.669946 -4.7140e-05
18:62443057 C A 0.081559 -3.5486e-05
18:62456898 C T 0.538792 -2.4989e-05
18:62458712 T C 0.650436 -8.5294e-06
18:62465011 A G 0.090407 -1.0945e-05
18:62465040 G A 0.446680 -7.4959e-06
18:62466729 G C 0.022224 -1.3878e-05
18:62485590 T C 0.098743 -7.8090e-05
18:62491146 A G 0.279148 4.5432e-07
18:62498756 T G 1.096957 -1.3518e-05
18:62505515 T G 0.078349 -2.6677e-05
18:62505918 G A 0.049206 -7.1092e-05
18:62507412 T C 0.084016 6.6712e-05
18:62511360 A G 0.074724 -2.4671e-05
18:62514331 G A 0.369935 -5.4339e-06
18:62514539 T C 0.159422 -3.0022e-06
18:62517764 G A 0.197309 -3.7851e-05
18:62522310 G A 0.050150 3.3667e-05
18:62524030 A G 0.422256 1.8517e-05
18:62526203 A G 0.180756 -5.5767e-05
18:62530905 C G 1.814525 3.0942e-05
18:62530989 G C 0.454824 -4.9299e-05
18:62532328 A G 0.065860 -1.5255e-05
18:62537601 C T 0.185167 -3.4094e-05
18:62540643 A G 1.195628 -5.2973e-05
18:62549053 G A 0.259855 -3.8217e-05
18:62549413 A G 0.080806 -3.7674e-05
18:62553759 G A 1.019673 -1.6334e-05
18:62564365 T A 1.249589 -5.3057e-05
18:62565483 C G 0.241792 -8.7486e-05
18:62567605 A G 0.996907 -9.1572e-06
18:62577161 T G 0.056366 1.9941e-04
18:62591533 G T 0.041731 -3.5252e-05
18:62593968 T C 0.127399 -4.9442e-05
18:62594306 C T 1.030478 2.9417e-05
18:62601085 C T 0.117600 3.0788e-06
18:62605380 T C 0.064139 6.0553e-05
18:62606602 G A 0.213853 1.3410e-04
18:62608159 A C 1.121833 1.0708e-05
18:62613183 G A 1.383628 1.7599e-04
18:62615452 G A 0.045970 -7.0553e-05
18:62615975 G A 0.024746 9.2462e-06
18:62619035 G A 0.047375 4.9939e-05
18:62624429 T C 0.088226 9.5833e-06
18:62630036 G A 1.802243 -6.8698e-05
18:62648867 C T 0.038978 -1.2759e-05
18:62659440 G A 0.052620 7.7609e-05
18:62661149 T C 0.030779 -7.4846e-06
18:62663450 G A 0.095779 -7.1627e-05
18:62683556 C T 1.004460 -1.5103e-05
18:62685177 G A 1.834262 -7.8240e-05
18:62685854 G A 0.049877 1.1118e-04
18:62698888 C T 0.341661 1.2498e-06
18:62707899 T C 0.040663 -6.6521e-05
18:62719849 G A 0.152580 -4.6658e-05
18:62720790 C A 0.114322 -1.0665e-04
18:62728432 C T 0.029134 1.1475e-05
18:62740304 G A 0.211253 5.7561e-05
18:62745431 G A 0.048284 -2.5152e-05
18:62751719 A G 0.056382 -1.6622e-05
18:62761193 C T 1.308106 -3.5252e-05
18:62785400 G A 0.076476 -7.4048e-05
18:62786087 T C 0.134150 -5.5071e-05
18:62791554 G C 0.161596 -5.8926e-06
18:62798011 T C 0.041630 7.9524e-06
18:62800404 T C 1.588312 -1.4349e-04
18:62808737 C T 0.144809 -5.3932e-05
18:62832322 T C 0.437511 8.9284e-05
18:62832871 T C 0.902900 7.3166e-05
18:62833162 A G 0.463500 3.7899e-06
18:62859853 A C 0.057151 1.0008e-04
18:62861599 A G 1.796050 4.0018e-05
18:62862670 T C 0.272377 1.5996e-05
18:62884921 A G 0.043912 -2.5987e-05
18:62894657 T C 0.854013 6.7285e-04
18:62895315 T C 0.309541 -7.5498e-06
18:62902053 A C 0.140895 -8.2897e-05
18:62907923 A G 0.074542 -3.1572e-06
18:62916544 A G 0.435950 -4.7725e-05
18:62924303 G T 0.043655 -2.4413e-05
18:62925996 A G 1.014262 6.8689e-05
18:62927790 T C 0.515744 -5.1772e-05
18:62931252 G A 0.286295 1.3733e-05
18:62937131 C T 0.041390 3.5349e-05
18:62946361 C A 0.140109 -3.1636e-05
18:62947359 C A 0.694520 3.3035e-05
18:62955906 A G 1.551307 5.4849e-05
18:62967213 A C 0.034398 2.0017e-04
18:62979163 G A 0.029462 5.8981e-05
18:62979859 T C 0.346276 -8.9163e-06
18:62991331 A C 0.072023 4.2813e-05
18:62994975 T G 0.102050 -1.0793e-04
18:62998775 G T 0.700193 3.2370e-05
18:63000437 C T 0.287298 -6.4803e-06
18:63026360 A C 0.052367 2.4992e-05
18:63031236 T G 1.197829 4.3775e-05
18:63031505 T C 1.189646 -5.4967e-05
18:63031658 T G 1.507957 7.7150e-06
18:63031683 T C 1.917613 -9.0237e-05
18:63031900 C T 1.023042 -1.3972e-05
18:63035557 C A 0.041890 4.7602e-05
18:63036504 C T 0.028806 -5.1773e-05
18:63037487 C T 0.026024 -6.4439e-05
18:63041523 T G 0.062052 9.3574e-05
18:63042202 G C 0.026849 -7.6004e-06
18:63042428 T C 0.181665 -1.0721e-04
18:63047392 A G 0.220984 5.6912e-06
18:63047875 A G 1.263227 1.0829e-04
18:63050037 A G 0.327341 -5.1970e-05
18:63059975 C T 0.023444 6.7580e-05
18:63069883 G A 0.037800 2.1359e-05
18:63070360 C T 1.498820 5.0327e-05
18:63073060 C T 0.099304 -2.1629e-05
18:63075670 C T 0.032363 -5.2464e-05
18:63081224 G A 0.606897 3.7009e-05
18:63089699 A G 1.667752 1.7618e-04
18:63100741 T C 0.045811 1.6506e-05
18:63101707 T C 0.574362 -2.8605e-05
18:63113845 G T 0.100930 2.2387e-05
18:63125856 G A 0.253743 2.7065e-05
18:63125958 T G 0.084448 8.5766e-05
18:63127324 A G 0.208225 -2.1140e-05
18:63127376 T C 0.084977 3.6351e-05
18:63130057 A G 0.325864 9.7513e-06
18:63131419 T C 1.311073 7.0030e-06
18:63142114 C T 0.039543 -2.4297e-05
18:63144656 A G 0.031753 -1.1680e-04
18:63147552 A G 1.263860 -4.5241e-06
18:63156108 A G 0.137338 -3.7599e-05
18:63161923 C A 0.390029 -2.4405e-05
18:63162802 C T 0.894763 1.4233e-05
18:63167000 G T 0.029209 -4.8317e-05
18:63167020 A G 0.056281 -5.1083e-06
18:63175087 A G 0.096204 5.3175e-05
18:63190465 T C 1.787260 5.6641e-06
18:63192702 G A 0.531050 -2.3756e-05
18:63196837 A G 1.794495 -3.1916e-05
18:63199340 T C 0.042347 1.5378e-04
18:63200045 T C 0.104150 7.2965e-05
18:63204981 C T 1.274951 -1.7164e-04
18:63211552 T G 0.755001 -2.9421e-05
18:63213069 G C 0.429105 7.0561e-05
18:63221074 C T 0.044399 -3.8056e-05
18:63222120 G A 0.049300 1.0330e-04
18:63243532 T C 0.467304 2.5687e-05
18:63246411 A G 0.191470 -8.1626e-06
18:63247346 G A 0.056583 7.2677e-06
18:63252500 G T 0.069216 -1.2643e-05
18:63269714 A G 0.907168 1.4325e-04
18:63284806 G A 0.080229 -8.6321e-05
18:63287845 T C 0.048466 5.4730e-06
18:63289394 T C 0.089758 7.4908e-05
18:63294655 C T 1.869592 -3.2492e-05
18:63299241 A C 0.040926 7.9266e-05
18:63301763 A C 0.041659 -3.4101e-05
18:63314987 C T 0.225852 6.8545e-05
18:63317952 A G 0.025502 1.1849e-04
18:63327537 A G 0.021425 -5.1051e-05
18:63328694 A G 0.079089 2.6321e-05
18:63351486 A G 0.228705 5.2118e-05
18:63352287 G T 0.067177 4.1014e-05
18:63365347 T G 0.025654 1.8048e-04
18:63366583 T A 0.034389 9.9532e-06
18:63368952 T C 0.263824 2.4263e-05
18:63382436 G A 1.306454 4.1832e-05
18:63392511 T C 0.264318 2.9091e-05
18:63397159 T C 0.130041 4.9782e-06
18:63402009 G A 0.095474 8.8699e-07
18:63404364 C A 0.043552 -6.8266e-05
18:63414414 T C 0.228949 7.9397e-05
18:63419849 G T 1.927246 1.4492e-05
18:63422346 G A 0.550736 8.5733e-05
18:63423560 C G 0.704198 -1.7188e-05
18:63440161 T C 0.041299 6.4535e-05
18:63448369 G A 0.053720 1.0677e-04
18:63448497 T C 0.071601 5.5866e-05
18:63453228 T C 0.028842 7.9358e-05
18:63456359 G A 0.063149 1.1587e-05
18:63456733 G A 0.553712 5.6018e-05
18:63461638 C T 0.628611 1.3048e-06
18:63461945 T C 0.679015 -2.0620e-05
18:63468066 T G 0.080151 1.1454e-04
18:63470157 G A 1.329476 1.1103e-05
18:63475971 G A 0.042623 -5.4047e-05
18:63482093 G A 0.073737 1.5568e-04
18:63484507 T C 1.935705 -2.1527e-05
18:63488801 G A 0.036778 2.3327e-05
18:63498532 G A 0.125478 -7.5570e-06
18:63499002 A T 0.098791 2.1830e-05
18:63518486 T G 1.359548 1.9318e-06
18:63526644 A G 0.126909 -3.2828e-05
18:63530016 G A 1.407670 -1.9825e-05
18:63530140 T C 0.120340 -9.0428e-05
18:63533974 T C 1.303536 -1.8787e-05
18:63535499 T G 0.103475 8.6572e-06
18:63537215 C A 0.050978 -1.7351e-05
18:63539556 A C 0.023343 1.9646e-05
18:63540951 A G 0.072805 6.5559e-05
18:63553462 G A 1.925899 -5.9930e-05
18:63567255 T C 0.057907 3.9811e-06
18:63582899 G A 0.081809 -5.2058e-05
18:63585090 A G 0.057190 -2.1634e-05
18:63586339 G A 0.579454 3.2378e-07
18:63588111 T C 0.084117 1.4912e-05
18:63589574 T C 1.243139 -2.0587e-05
18:63592053 A G 0.032909 1.4095e-04
18:63597455 A G 0.074123 4.1149e-05
18:63603481 G A 0.132368 1.1307e-04
18:63606728 T C 0.050640 -2.2159e-05
18:63608122 C T 0.064720 3.8600e-05
18:63609483 C T 0.672351 1.9631e-06
18:63611924 T G 0.095464 2.7948e-05
18:63614261 G A 0.026193 3.9723e-05
18:63617591 T G 0.932397 -3.1961e-05
18:63623060 T C 0.023175 -2.5441e-05
18:63626005 G A 1.020068 8.7072e-05
18:63626493 T C 0.607079 1.7992e-04
18:63628180 A G 0.100563 5.6476e-05
18:63629945 A G 0.043694 -1.9001e-05
18:63631332 G A 0.323115 -4.6691e-06
18:63632952 A G 0.743086 4.5474e-05
18:63637562 T C 0.317869 1.4743e-04
18:63642078 G A 0.450851 -4.9570e-07
18:63642446 G T 1.232152 1.9695e-05
18:63648597 C T 0.757487 4.4689e-05
18:63652824 G A 0.440043 -3.6883e-06
18:63656314 G C 0.055765 -1.0708e-05
18:63658853 G A 0.225310 -5.6747e-07
18:63663924 A C 0.059170 -4.5698e-05
18:63668364 G C 1.611221 1.1056e-05
18:63669544 C T 0.148847 3.1892e-05
18:63681789 C T 0.761369 -2.3756e-05
18:63696608 C T 0.044305 6.2393e-05
18:63697503 G T 0.093676 1.0777e-05
18:63708590 A G 0.026281 1.1052e-05
18:63711640 A C 0.055895 -1.8893e-06
18:63713573 G A 0.391496 3.9225e-06
18:63720996 G C 0.026089 7.1771e-05
18:63735750 C T 0.531593 1.9094e-05
18:63735819 T C 0.030500 6.4162e-05
18:63744370 C A 1.270118 -9.1455e-06
18:63754271 T A 0.123783 3.3828e-05
18:63773409 G A 0.077002 -2.2610e-05
18:63791813 G A 1.974771 2.1361e-06
18:63796590 A G 0.126367 -8.7188e-05
18:63797979 A C 0.502968 -4.2366e-08
18:63798260 A G 0.030026 4.5950e-05
18:63802542 A C 0.059349 9.4201e-06
18:63811062 C A 0.043844 3.7618e-05
18:63820674 T C 0.590224 -6.9934e-06
18:63838093 A G 0.130911 -4.1083e-06
18:63840972 T C 0.040958 -1.1929e-04
18:63846810 T G 1.333991 3.0476e-05
18:63886711 G A 0.692510 2.2033e-05
18:63888657 G A 0.486626 3.0500e-06
18:63898454 C T 0.059981 -5.2333e-05
18:63899479 G A 0.061867 1.2739e-05
18:63905116 G A 0.119197 -3.0119e-05
18:63917211 C A 0.213681 -1.3525e-05
18:63919497 G A 0.041490 -1.7641e-05
18:63919620 G T 1.386933 1.2513e-05
18:63928405 C G 0.076665 -3.2082e-05
18:63937034 G A 0.413226 3.1202e-05
18:63939483 A G 1.298898 1.3250e-06
18:63939517 G A 0.084863 -4.3473e-05
18:63947040 G T 1.115721 1.7491e-05
18:63951310 A G 0.043879 6.9495e-06
18:63953072 A G 0.420552 -2.0229e-05
18:63953723 A G 1.029621 -3.7271e-06
18:63961258 C T 0.213762 -3.9541e-05
18:63968275 T C 0.987624 -1.8980e-05
18:63970622 T C 0.052270 2.6757e-05
18:63987489 T G 0.577770 -9.2883e-06
18:63988239 G A 0.039205 5.9671e-05
18:63996372 A C 0.065275 -5.0045e-06
18:64004696 G T 0.123589 3.2098e-05
18:64012227 C T 0.316944 -3.4966e-05
18:64019079 G A 0.053636 -8.3330e-05
18:64020486 C T 0.122170 1.1678e-05
18:64035642 C G 0.086168 3.0861e-05
18:64036114 A G 0.631334 -9.5705e-06
18:64066517 T C 0.096769 8.6554e-06
18:64070278 C G 0.292631 -9.4777e-05
18:64076013 T C 0.125049 5.1265e-06
18:64094968 T C 0.445664 7.6807e-05
18:64107664 T C 0.031659 5.3775e-05
18:64121325 G A 0.108846 3.6239e-05
18:64122755 G A 0.531719 3.7588e-05
18:64126855 C T 0.024671 2.9222e-05
18:64148945 A G 0.045983 6.4884e-05
18:64160370 A C 1.676269 4.0511e-05
18:64163682 T G 0.130171 2.9043e-05
18:64173223 C T 0.442536 7.5003e-05
18:64184444 T C 0.022980 -8.7108e-05
18:64186503 T C 0.487340 1.4782e-05
18:64204568 G A 0.068420 -7.2426e-06
18:64206434 A G 0.044486 3.4617e-05
18:64210748 T C 1.106399 -2.1216e-05
18:64233142 T A 0.025197 3.8526e-05
18:64239409 T C 0.040270 -2.1992e-04
18:64241390 A C 0.042149 2.4230e-04
18:64250279 G T 0.808854 -1.4005e-05
18:64252341 C T 0.321067 6.7362e-06
18:64252555 T C 0.986170 -5.7907e-05
18:64252801 C T 0.377786 -2.3650e-06
18:64256957 A G 0.049579 2.9914e-05
18:64260938 G A 0.328022 2.3703e-05
18:64261771 A G 0.914257 1.0492e-06
18:64288452 T C 0.238748 -3.1462e-05
18:64299227 C A 0.072702 -4.5762e-05
18:64301954 A G 0.750953 -1.0121e-05
18:64302223 A G 0.073364 3.8709e-05
18:64303275 T C 0.083202 2.6184e-06
18:64303929 G T 0.114348 1.9124e-05
18:64308434 T C 1.354537 -1.3534e-05
18:64312289 G T 0.048128 3.5172e-05
18:64312452 T C 0.070884 -2.4000e-05
18:64318404 T C 0.054607 3.6832e-05
18:64320999 G A 0.039257 8.9346e-06
18:64355141 A G 0.030779 -3.2784e-06
18:64368261 T C 0.065340 1.7239e-05
18:64369293 T C 0.042662 -1.8182e-05
18:64369982 C T 0.167981 6.6028e-05
18:64390020 G A 1.362917 -9.4393e-06
18:64402846 T C 0.047612 3.4273e-05
18:64413488 G A 0.129022 4.0858e-05
18:64436511 T G 0.387011 3.0627e-06
18:64440781 G T 0.065327 -6.4157e-06
18:64445346 C T 0.056427 -2.1972e-05
18:64494038 T C 1.378023 1.4765e-06
18:64510407 T C 0.054613 -7.6957e-05
18:64517075 C A 1.527665 1.0972e-05
18:64528344 T C 0.111281 6.1355e-05
18:64534825 A C 0.362943 2.5041e-05
18:64536259 G A 0.796543 7.4646e-06
18:64540485 C T 0.054986 3.6930e-05
18:64554753 C T 0.101060 5.3523e-08
18:64561128 T C 0.241458 -3.6616e-06
18:64563917 A C 0.106983 1.0365e-05
18:64567702 A G 0.079300 -3.8002e-06
18:64570385 G A 0.033762 -2.9506e-05
18:64574199 A G 0.041396 -2.1906e-05
18:64587805 C T 0.050624 1.7129e-05
18:64597828 A G 0.022944 2.7977e-05
18:64606428 C T 0.055665 6.2372e-05
18:64615228 A G 0.033607 -3.4316e-05
18:64634918 A G 0.910466 -4.1890e-06
18:64635955 C A 0.044700 -3.7817e-05
18:64640928 T G 0.076645 -5.6888e-05
18:64644946 C A 0.035320 1.0246e-05
18:64645270 A C 1.320268 -9.0523e-06
18:64647537 A G 0.071507 5.0895e-06
18:64656010 C T 0.032159 -8.0135e-05
18:64667845 C T 0.044259 -5.9964e-05
18:64669344 T C 0.075116 -4.1859e-06
18:64675654 A G 0.077226 -4.9323e-05
18:64675681 A G 0.047304 3.0319e-05
18:64677981 T C 0.057012 4.9556e-05
18:64685840 A G 0.311962 3.4065e-05
18:64700918 A G 0.039066 -2.1983e-05
18:64702043 T C 1.117584 -2.4147e-05
18:64707211 C T 0.091946 5.2082e-05
18:64709031 A G 0.057025 -3.7657e-05
18:64709287 G T 0.032630 -1.7486e-05
18:64711389 A G 0.028767 -5.5586e-06
18:64715255 C T 0.035872 -3.1550e-05
18:64716650 T C 0.307934 -1.6038e-05
18:64717362 G T 0.031591 -3.4995e-05
18:64719539 G A 0.858102 -9.8659e-06
18:64722751 A G 0.062549 1.0609e-05
18:64723060 A G 0.258628 2.3257e-05
18:64724538 T C 1.410146 -1.4197e-05
18:64731463 A G 0.466914 7.7642e-06
18:64732318 G A 0.405553 2.1555e-05
18:64737413 G A 1.864367 -8.8318e-05
18:64742029 G T 0.079527 3.7840e-05
18:64747006 A G 0.548172 7.4601e-05
18:64748326 C A 1.849284 -2.3981e-05
18:64749780 G A 0.022850 5.4165e-05
18:64753206 A G 0.353248 -1.1520e-05
18:64754984 C T 0.615093 -3.5290e-05
18:64760898 T C 0.047609 7.1874e-05
18:64761063 T C 0.662958 -3.0966e-05
18:64762913 A G 0.040160 -1.8340e-05
18:64766587 T C 0.469673 -2.8627e-06
18:64766833 C G 0.393333 9.6817e-05
18:64784885 T C 0.109259 -4.3367e-05
18:64784976 T C 0.095925 3.5936e-05
18:64795961 G C 0.109869 3.0585e-05
18:64796058 T G 0.182252 -7.6610e-06
18:64797951 G A 0.664490 1.6701e-05
18:64805952 C T 1.641409 -1.8478e-05
18:64810019 T C 0.216157 -1.2321e-05
18:64816062 G A 0.053591 2.0955e-05
18:64828088 C A 0.105782 -5.0372e-05
18:64832417 C T 0.686814 -4.4884e-05
18:64836878 A G 0.118489 4.3065e-05
18:64838138 T C 0.052880 6.3138e-05
18:64840236 C T 1.238053 6.5845e-06
18:64852062 T C 0.050903 1.5987e-04
18:64852392 T C 1.464577 -2.5497e-05
18:64854154 A C 0.378042 -4.6275e-05
18:64855846 C T 1.892069 -6.1759e-05
18:64858809 C T 0.133066 -1.3023e-05
18:64863374 G T 0.179127 -2.9010e-05
18:64866791 A G 0.146098 -3.5077e-05
18:64867977 C T 0.930609 -4.0961e-07
18:64874376 C T 1.388078 -1.0127e-05
18:64877728 C T 0.070329 -5.7063e-05
18:64878947 G A 0.332569 -5.5594e-05
18:64879378 C A 0.926997 4.5103e-06
18:64879617 G C 0.047768 -6.1448e-05
18:64884607 G A 0.078291 1.0973e-04
18:64886376 C T 0.042364 -6.3611e-06
18:64887426 T G 0.617293 1.2266e-05
18:64893588 C A 1.843646 1.0553e-05
18:64893968 T C 0.091650 4.4235e-05
18:64894040 G T 0.781204 -2.8398e-06
18:64894339 T A 0.032480 1.6577e-05
18:64898379 G A 0.875740 9.2063e-06
18:64898531 A G 1.836252 2.7120e-05
18:64901409 A G 0.782161 1.4038e-06
18:64904859 G A 0.128470 9.4836e-05
18:64907631 G A 0.031549 2.4091e-05
18:64912712 T C 1.838637 3.5183e-05
18:64942727 C A 0.680099 -5.5663e-05
18:64950837 C T 0.030406 9.3319e-05
18:64950899 T G 0.135108 2.3647e-05
18:64951256 A G 0.035895 1.6107e-05
18:64956326 G A 1.385917 -1.2622e-05
18:64969454 G A 0.233639 -1.2300e-06
18:64979637 T G 0.298700 2.1177e-06
18:64983216 T C 0.055382 -4.0074e-05
18:64983425 G A 0.089654 -1.1598e-05
18:64985730 A G 0.686201 -1.5789e-05
18:64985809 T C 0.042016 4.3523e-05
18:64997366 G A 0.562174 4.2130e-05
18:64999051 T C 0.056489 -2.4309e-05
18:64999230 A G 0.170593 -4.3012e-05
18:65001616 T C 0.054460 1.9843e-05
18:65013949 T C 0.408809 1.0926e-04
18:65016411 A C 0.218939 -2.1139e-06
18:65017100 A G 0.122508 9.7223e-06
18:65018225 G T 0.217741 -3.2852e-06
18:65018586 C T 0.113059 -7.1754e-05
18:65020380 A G 0.034957 -2.8983e-07
18:65020744 G A 0.048475 -6.1029e-06
18:65021563 T C 1.429637 -3.7709e-05
18:65031144 G A 0.048816 2.5492e-05
18:65036673 G C 0.089940 3.2343e-05
18:65049268 C T 0.064490 1.9139e-04
18:65052854 C T 0.051724 -4.3791e-05
18:65053797 T C 0.698755 -3.1502e-05
18:65059003 T C 0.248222 3.0381e-05
18:65061813 G A 0.041649 -4.8214e-06
18:65072051 G T 0.036362 3.9383e-05
18:65072590 A G 0.237002 2.3139e-05
18:65077512 T C 0.052903 -1.0730e-05
18:65080262 A G 0.088411 2.5430e-05
18:65082567 G A 0.070277 -7.0254e-06
18:65084373 G T 0.195712 3.5268e-05
18:65091551 A T 0.037794 5.9545e-05
18:65092057 C T 0.286347 -3.3432e-05
18:65093153 A G 0.788692 9.7555e-06
18:65093731 G A 0.262276 -9.4775e-06
18:65096366 T C 0.309174 1.8913e-05
18:65098117 C G 0.029075 9.2091e-05
18:65104997 A G 0.031932 -2.0730e-05
18:65106109 C T 0.242717 -4.7985e-05
18:65109675 A G 0.255230 3.6586e-06
18:65121074 C T 1.642461 1.4831e-05
18:65121463 T C 0.317659 7.6762e-06
18:65127567 C A 0.040757 1.8254e-05
18:65131244 A C 0.202175 -2.1023e-05
18:65161477 T C 0.029786 3.9790e-05
18:65165595 C A 0.071215 1.0195e-05
18:65166111 A G 0.241361 -5.8608e-05
18:65175648 A G 1.247904 -1.2352e-05
18:65179022 A G 0.029751 3.2447e-05
18:65179829 A G 1.003661 1.2181e-05
18:65186331 T C 1.582080 4.6046e-05
18:65188496 A G 0.070387 -1.5879e-05
18:65193147 T G 0.810003 4.2989e-05
18:65198797 T C 0.032685 -2.5628e-05
18:65208113 A G 0.281384 -1.9729e-05
18:65228411 C A 0.612019 -2.6976e-05
18:65233498 C A 0.504877 -2.3243e-05
18:65240703 A G 0.139639 2.6071e-05
18:65250524 G T 0.026881 6.7886e-05
18:65250665 G A 1.688973 -1.3682e-04
18:65253832 C T 0.046343 3.8821e-05
18:65254010 C T 0.919213 -3.4773e-05
18:65256173 C T 0.225223 -4.8230e-05
18:65265288 T C 0.150434 3.5134e-05
18:65267645 T C 0.022185 -5.1167e-05
18:65273442 T C 0.304374 5.9066e-05
18:65276581 A G 1.217384 -4.8471e-06
18:65280769 C G 0.050348 -6.8035e-06
18:65284854 A G 0.105140 -1.3576e-05
18:65285279 G A 0.245694 -1.4121e-05
18:65287449 A T 0.208280 4.5640e-05
18:65288386 A G 1.751982 -5.9373e-05
18:65288719 G A 0.777484 1.7523e-05
18:65288801 A G 0.048664 4.1421e-05
18:65290652 C T 0.169935 -6.2686e-05
18:65291222 G A 0.061101 -3.1850e-06
18:65295233 T C 1.593044 2.9374e-05
18:65302958 A G 0.048154 9.6890e-05
18:65306602 G C 0.377432 1.4746e-07
18:65306653 G A 0.250244 6.4355e-04
18:65306697 C A 0.045587 8.5055e-05
18:65306894 A G 0.029325 8.3281e-06
18:65307107 A G 0.817102 -1.9698e-05
18:65318536 T G 0.195333 -2.6786e-05
18:65318652 A G 1.524744 8.5585e-06
18:65318794 T C 0.842240 6.2067e-05
18:65321620 G A 0.029617 -1.1731e-05
18:65321816 A C 0.085532 8.3267e-05
18:65321972 C A 0.536403 2.0859e-05
18:65326861 G A 0.074214 -1.3330e-05
18:65333241 C T 0.053613 -9.1236e-05
18:65337056 C T 0.049433 1.7107e-04
18:65340559 T C 0.042078 -4.8409e-05
18:65345432 G A 0.050277 4.1444e-05
18:65345889 G C 0.082140 -4.6107e-05
18:65361508 G A 1.905419 -2.8541e-05
18:65361997 C A 0.127341 2.3256e-05
18:65367000 G T 0.322267 5.6555e-06
18:65380359 C T 0.021282 4.9254e-06
18:65381488 T C 0.096626 -6.0401e-05
18:65381880 T C 1.247628 2.7093e-05
18:65383002 T C 0.102244 -5.4039e-05
18:65383927 A G 1.691251 2.1258e-05
18:65389029 G A 0.040455 5.2827e-05
18:65390041 G A 1.167312 1.5629e-05
18:65400425 G A 0.125172 -5.3711e-05
18:65408842 A G 0.070533 2.9981e-05
18:65425670 C T 0.115013 3.2202e-06
18:65446457 A G 0.058930 -3.7148e-05
18:65455399 G A 0.032977 -8.0208e-05
18:65457166 C T 0.058141 -2.9366e-05
18:65459908 A G 0.043652 -5.2463e-05
18:65461520 G A 0.042633 -8.2416e-05
18:65463612 T C 0.146435 1.8287e-05
18:65469925 A G 0.433399 -7.6172e-06
18:65471625 G T 0.133196 -7.7566e-06
18:65477617 G T 0.075353 8.8769e-05
18:65489380 G A 0.079914 -7.8312e-05
18:65489459 G A 1.746744 2.1802e-06
18:65490959 C T 0.797326 -9.3691e-06
18:65495122 C G 0.687304 1.5427e-05
18:65495497 G A 0.167296 -9.2725e-06
18:65498575 A G 0.089482 -4.8700e-05
18:65500763 T C 0.052318 9.2402e-05
18:65513379 T C 0.525666 1.0053e-05
18:65524859 G A 0.038991 3.5126e-06
18:65525206 G A 0.763080 -1.0170e-06
18:65528209 A G 0.065077 1.0187e-04
18:65530609 G A 1.618442 1.5648e-05
18:65530648 T C 0.031812 -8.9759e-05
18:65530857 T C 0.031211 3.5717e-05
18:65536126 A G 0.643613 5.4539e-05
18:65544592 G A 0.626787 -1.6649e-06
18:65548431 C A 1.267641 -1.6985e-05
18:65551694 C T 0.524640 -1.3365e-05
18:65551862 G T 0.041010 -4.5972e-05
18:65568602 A G 0.123459 -4.7537e-06
18:65572048 G A 1.396011 -1.1020e-05
18:65573535 T C 1.630799 -2.7904e-06
18:65573875 T C 0.034473 4.4229e-05
18:65577866 C T 0.033545 -1.3210e-04
18:65593867 G C 0.031130 -7.9076e-05
18:65608035 T C 0.098593 1.8816e-05
18:65608116 G A 0.203389 -1.7629e-07
18:65617506 A G 0.065516 2.6911e-06
18:65618598 A G 0.167367 2.6314e-05
18:65620967 A G 1.885879 -1.6952e-05
18:65624599 A G 0.040909 1.2643e-04
18:65628406 A G 0.532657 -6.7507e-06
18:65636703 T C 0.298031 -1.5437e-05
18:65637011 G A 1.003174 5.9148e-07
18:65647643 C T 1.102595 -1.7789e-05
18:65649890 A G 0.515815 9.6753e-06
18:65650609 A G 0.086395 -1.6172e-04
18:65650763 T C 1.791347 7.9094e-05
18:65678246 T C 0.064126 5.8959e-06
18:65680717 T C 0.072929 3.6776e-05
18:65694660 A C 0.307535 1.1929e-04
18:65695878 T C 0.113455 -3.3319e-05
18:65708435 T G 0.028556 -8.7221e-06
18:65710148 G T 0.196547 7.0831e-05
18:65712339 G A 0.055872 5.1808e-07
18:65716403 G A 0.097551 1.0964e-04
18:65719429 C T 0.038319 -2.6949e-04
18:65732923 T C 0.502046 -2.5249e-05
18:65733082 C T 0.156299 5.1200e-06
18:65734966 C T 0.179250 -5.1953e-06
18:65735183 G A 0.210107 -4.5523e-05
18:65740802 T C 0.077586 -4.2515e-05
18:65742185 C A 0.051562 -2.2317e-05
18:65746104 G A 0.037592 -2.2791e-05
18:65748778 T C 0.957565 -2.7380e-05
18:65752873 C A 0.107736 -2.4023e-05
18:65758364 G A 0.158201 9.2328e-05
18:65761157 G A 0.036898 8.9864e-05
18:65761648 T A 0.039757 1.4428e-05
18:65776675 C T 0.171814 4.0965e-05
18:65782404 G T 0.173742 -1.0536e-06
18:65783093 G C 0.059754 1.9423e-06
18:65787231 T G 0.081491 9.8543e-05
18:65788664 C A 0.339029 1.7917e-06
18:65801415 T C 0.048560 3.8457e-05
18:65801690 T C 0.037362 3.2270e-06
18:65808846 T C 0.972229 2.4886e-05
18:65817312 C T 0.153394 1.1706e-04
18:65822721 T C 0.101329 1.4229e-05
18:65824781 A G 1.620786 -1.7127e-04
18:65828694 A G 0.093166 -7.5002e-05
18:65829028 C T 0.028209 -5.8884e-05
18:65829140 C T 0.063234 4.2559e-05
18:65830606 G A 0.223477 3.7720e-05
18:65830711 G A 0.044678 -7.2251e-05
18:65832099 G A 0.092640 4.2154e-05
18:65832542 T C 0.049400 6.9702e-05
18:65832656 T C 0.050949 5.6970e-06
18:65832888 A G 0.047726 1.6858e-05
18:65833138 G A 1.389321 -2.2695e-06
18:65833432 A G 0.349973 -4.0394e-05
18:65833614 C T 0.238741 9.9458e-05
18:65833755 C T 0.417667 -9.4882e-06
18:65834599 C G 1.388581 7.4449e-05
18:65839816 T C 0.036375 -5.4343e-05
18:65842226 T C 0.119898 -7.8742e-06
18:65842825 A C 0.520297 -1.3960e-05
18:65843260 C T 0.500862 -2.9580e-05
18:65845502 C T 0.140804 -1.2198e-04
18:65852207 T G 1.270631 2.5909e-05
18:65852739 C T 0.290245 2.5380e-05
18:65852814 C T 0.529843 4.5006e-06
18:65855224 C T 0.297597 2.8731e-06
18:65861686 G A 0.266541 -3.3114e-05
18:65870266 A C 0.451922 4.1888e-06
18:65872795 G A 1.514465 -3.0660e-05
18:65875051 T C 0.030114 1.0988e-05
18:65878581 A C 0.330366 7.7471e-06
18:65889334 C T 0.097911 1.3431e-04
18:65902039 C T 0.040617 3.2774e-05
18:65905603 C G 0.056817 -2.6671e-05
18:65907268 T C 1.080462 -4.6518e-05
18:65913662 T C 0.090991 8.6243e-07
18:65913759 C T 0.280345 1.0179e-04
18:65913769 G A 0.043250 -5.0338e-06
18:65921696 C A 0.426336 -1.5708e-05
18:65925182 T C 0.115257 -1.6269e-04
18:65925409 T G 0.078077 -1.4367e-05
18:65926050 C G 0.028222 -2.3236e-05
18:65928526 T G 0.678385 6.9250e-05
18:65928896 A G 0.191564 -9.2307e-06
18:65929131 C T 0.082848 1.2270e-04
18:65930378 C T 0.120434 2.6090e-05
18:65934092 T C 0.043448 6.0283e-06
18:65937191 A G 0.755533 -1.1790e-05
18:65937502 G A 0.213103 -3.5517e-06
18:65938887 G A 1.580204 1.2293e-05
18:65939134 T G 1.223116 -6.2492e-05
18:65950708 C T 0.713988 -4.7344e-05
18:65951502 A G 0.061750 4.1383e-05
18:65953851 T C 1.206732 -2.9194e-05
18:65955158 G C 0.039640 6.3955e-05
18:65955171 A C 0.069222 -1.4491e-05
18:65955736 T C 0.079456 5.8138e-05
18:65964593 A C 0.038719 3.4697e-05
18:65976527 C T 0.111089 5.4493e-05
18:65978113 C T 0.316617 -2.8089e-05
18:65978318 C A 0.101452 6.0403e-05
18:65982452 G A 0.077810 -8.2705e-06
18:65992636 C G 0.359318 -3.7270e-05
18:66001567 C T 0.996030 -4.2778e-06
18:66006840 A G 0.159165 2.9846e-05
18:66020352 C T 0.152589 -9.1902e-06
18:66022893 T C 1.707736 -1.1829e-05
18:66034716 C T 0.122913 5.5328e-05
18:66040032 C A 1.736438 -6.0855e-06
18:66041030 A C 0.053558 1.7049e-07
18:66041129 A G 0.039115 1.5744e-05
18:66046655 G C 0.030007 1.2275e-05
18:66054656 G A 1.398916 -3.9268e-06
18:66057423 T C 0.087827 -2.1722e-05
18:66059289 T C 1.792963 -2.3114e-05
18:66062879 G A 0.151174 4.5155e-05
18:66078530 T C 0.147701 1.5000e-06
18:66084894 C T 0.305928 -6.7241e-06
18:66098859 G T 0.100226 -1.6354e-05
18:66100803 A G 0.024275 -1.3757e-05
18:66103401 T C 0.510482 2.9800e-06
18:66114745 A G 0.209286 5.6936e-05
18:66117708 T A 0.359668 -1.8575e-05
18:66121563 G A 1.591558 -2.9947e-05
18:66122280 T C 0.060468 2.3461e-05
18:66124256 C G 1.124776 -1.0440e-06
18:66128114 C A 0.223739 -2.8626e-05
18:66132837 T C 1.441847 3.3891e-05
18:66133376 G A 0.858365 -1.3166e-05
18:66137136 A G 0.064143 3.6417e-05
18:66137758 T C 0.046132 -1.0097e-05
18:66137894 C A 0.242198 9.3797e-05
18:66138702 T C 0.173573 -8.6130e-05
18:66142247 C T 0.068615 3.1664e-05
18:66142743 A G 0.572122 -1.1485e-05
18:66147426 T C 0.833201 5.5424e-05
18:66149319 A G 0.486733 -8.3118e-06
18:66149405 C T 0.042195 -2.2931e-05
18:66153304 A C 0.079677 2.0085e-05
18:66153311 C A 0.023074 1.1580e-04
18:66156347 G C 0.109963 3.6831e-05
18:66156630 A G 1.827930 -3.2980e-05
18:66165437 G T 0.117470 2.1944e-05
18:66166911 T C 0.105123 -4.4757e-05
18:66168243 T C 0.107334 3.1119e-05
18:66168823 T G 0.620176 9.0895e-06
18:66169215 C A 0.079323 7.5209e-06
18:66176472 C T 0.774135 6.7829e-06
18:66179310 T C 0.038589 1.0444e-05
18:66180299 A G 0.078950 6.5390e-05
18:66188415 A C 0.533024 3.6132e-05
18:66189680 C T 0.446086 -2.2551e-05
18:66189908 G T 0.070712 -1.2754e-05
18:66189964 C T 0.110622 2.1642e-05
18:66191288 G A 0.038482 -6.2895e-05
18:66191823 G A 0.370856 1.1665e-05
18:66193108 T C 0.880748 5.5071e-05
18:66193844 A G 1.739817 2.5313e-05
18:66199323 G T 0.079781 -3.1357e-05
18:66199897 T C 1.827628 -1.3746e-06
18:66200545 G T 0.078067 3.2730e-05
18:66210476 T G 0.162012 -3.7642e-06
18:66212075 A G 0.693815 -3.1272e-05
18:66232343 C T 1.974563 -2.1381e-05
18:66234749 G A 0.384898 2.6288e-05
18:66236226 A C 1.181545 -5.9062e-06
18:66237275 T C 0.047158 1.0501e-04
18:66242135 T C 0.066781 5.2412e-05
18:66248883 C T 0.382911 5.1640e-06
18:66250753 A G 0.032604 2.4634e-05
18:66250812 C T 0.095759 6.5894e-07
18:66253500 T G 0.052802 -9.4770e-05
18:66265795 C T 0.056025 1.1562e-04
18:66266534 G T 0.065175 3.3280e-05
18:66271289 A G 0.057511 -2.7796e-05
18:66273280 C T 0.142252 3.7812e-05
18:66278935 T G 0.384602 3.5343e-06
18:66283225 C T 0.120602 1.2024e-04
18:66289060 T C 1.919181 6.1243e-06
18:66292147 C T 0.048823 -3.1832e-05
18:66299929 C T 1.060715 7.0790e-05
18:66299971 A C 1.463834 3.6840e-05
18:66307440 G A 0.038228 -1.0862e-05
18:66308840 C T 0.308398 -2.5952e-05
18:66310113 A G 0.088086 4.8222e-05
18:66313355 G A 0.090212 1.4045e-04
18:66314284 C T 1.854951 -1.6142e-05
18:66314951 G A 0.025586 2.5289e-05
18:66324394 A G 0.036437 1.9679e-05
18:66324921 A G 0.020581 3.9387e-05
18:66327333 C T 0.499933 2.4699e-05
18:66339315 T G 0.064233 3.1669e-05
18:66343922 G C 0.023171 -7.0570e-05
18:66359597 G T 0.028890 -8.8877e-06
18:66371289 C T 0.171324 1.6221e-05
18:66376889 A G 0.022931 1.4122e-05
18:66391405 G A 0.022999 6.1899e-05
18:66396862 C T 0.652273 1.0963e-05
18:66399131 C T 0.321988 3.9416e-05
18:66408427 G T 0.140057 -2.7474e-05
18:66408548 G T 0.054545 -5.1491e-05
18:66409450 A C 0.085899 -5.6692e-05
18:66415968 C A 0.602739 -1.1817e-05
18:66437186 C T 0.036288 1.5430e-05
18:66438573 G A 0.067762 -3.1768e-05
18:66443310 G A 0.869894 -7.3340e-06
18:66448392 C A 0.037599 -1.0172e-05
18:66463611 A G 0.025875 4.1023e-05
18:66463668 C A 0.328843 5.4192e-05
18:66463709 C T 0.190367 8.6188e-06
18:66467110 A G 0.516256 2.8642e-05
18:66467485 T C 0.048203 -3.8879e-05
18:66485816 T G 0.593090 4.2759e-04
18:66497806 C T 0.031562 -2.6372e-04
18:66499548 T G 0.331586 5.6828e-05
18:66502776 G T 0.041383 1.1063e-04
18:66502969 A C 0.455798 -1.0874e-04
18:66508709 G A 1.871040 1.0553e-05
18:66513615 G A 0.747455 3.9794e-05
18:66513840 A C 1.246070 -4.1841e-05
18:66513846 T C 0.239020 8.1860e-05
18:66516990 T C 0.048806 -7.5349e-05
18:66517321 C T 0.052890 5.3743e-05
18:66520685 G A 0.029510 9.3116e-05
18:66536108 C T 1.297343 2.5194e-04
18:66540441 G T 0.342180 1.8925e-05
18:66540702 G A 0.542119 6.1983e-05
18:66542006 T G 0.342901 2.3865e-05
18:66542783 G T 0.032331 1.3848e-04
18:66543145 T C 0.184135 7.8857e-05
18:66544755 A G 1.663127 -1.4290e-05
18:66545886 T G 1.824243 1.3960e-06
18:66559061 G A 0.869784 5.8773e-05
18:66561020 A G 0.038436 4.6006e-06
18:66565632 C T 0.121790 7.5573e-05
18:66568148 T C 0.051299 -3.4043e-05
18:66570423 A G 1.809390 1.4134e-05
18:66571084 G A 0.082471 2.6070e-05
18:66574045 A G 0.730661 -3.3284e-04
18:66579612 G A 0.052909 5.8480e-05
18:66582515 G A 0.038589 2.4114e-05
18:66583610 G A 1.845346 -9.0047e-07
18:66588325 G C 0.039511 -1.3817e-05
18:66591205 G A 1.785566 -7.8322e-06
18:66594724 A G 0.022100 -4.2479e-05
18:66596642 C T 0.161515 1.0781e-04
18:66600079 T C 0.741560 -4.5186e-04
18:66602105 A G 0.637255 1.4693e-05
18:66602678 C T 0.070332 1.1522e-04
18:66605389 T C 1.383580 -1.2890e-04
18:66611959 G A 0.030176 8.6940e-05
18:66614474 C T 0.415125 2.7003e-04
18:66616772 A C 1.785099 -2.3327e-05
18:66617548 T C 0.072539 3.5748e-06
18:66630940 T C 0.075869 -2.5295e-04
18:66631445 A G 0.702537 3.7077e-05
18:66636306 T C 0.088820 2.2827e-05
18:66638059 C T 0.046534 -5.2653e-05
18:66650888 T G 0.597147 -1.1107e-04
18:66655693 T C 0.082611 -1.3999e-04
18:66655853 A G 0.027952 -1.6585e-05
18:66656061 A G 0.061303 -4.0214e-04
18:66657001 C T 1.949100 3.1944e-05
18:66659236 G A 1.948412 2.9209e-05
18:66665303 A G 0.115559 -3.9335e-05
18:66687632 G A 0.043399 6.2835e-06
18:66688712 A G 0.036304 -7.6194e-05
18:66690154 A G 0.328327 2.1078e-05
18:66691781 C T 0.025385 -1.2059e-05
18:66699836 T C 0.028089 1.0684e-05
18:66704810 T C 0.053091 -7.1362e-05
18:66708807 G A 0.050342 -2.9440e-05
18:66709377 G A 1.913076 2.9005e-05
18:66720400 G A 0.093695 3.1330e-05
18:66722729 T C 0.033873 -3.3958e-05
18:66726194 G A 0.077875 -4.2899e-05
18:66731157 G A 0.029488 5.5390e-06
18:66734457 T C 1.914140 5.3588e-05
18:66757506 G A 0.070348 -3.6238e-05
18:66759969 A G 0.452718 6.4431e-05
18:66761185 G A 0.025291 -2.7507e-05
18:66769393 G A 0.190091 -1.6306e-05
18:66772033 C T 0.109388 5.9786e-05
18:66778088 A G 0.674649 -2.0258e-04
18:66778326 C T 0.470605 4.8076e-05
18:66780421 A G 0.052799 -4.3041e-05
18:66782171 G A 0.061841 2.2585e-05
18:66782732 G A 0.075649 -2.7937e-05
18:66789971 G A 0.047398 -4.8816e-05
18:66791334 A C 0.033386 -2.5671e-05
18:66792635 T G 0.122173 -5.7238e-06
18:66796033 G A 0.084844 1.1641e-04
18:66797019 A G 0.220971 4.4518e-05
18:66799522 G T 0.119431 6.0859e-05
18:66809276 T C 1.794450 -4.6344e-05
18:66812705 C T 0.058816 1.4110e-05
18:66823765 A G 0.088411 9.0249e-06
18:66824054 G A 0.100031 4.4160e-05
18:66838903 A C 0.355968 6.6007e-06
18:66871599 C T 0.517230 -6.2441e-05
18:66872376 C G 0.099255 6.9785e-05
18:66874949 A G 0.191912 -1.6986e-04
18:66877616 C T 0.056054 7.9458e-05
18:66878640 G T 0.084123 1.3743e-06
18:66881895 C T 1.227063 2.2366e-05
18:66882220 A C 0.212886 8.0167e-05
18:66884029 A G 1.737581 -3.1780e-05
18:66884934 A G 0.996238 -2.8929e-06
18:66888819 C T 1.279622 8.8678e-05
18:66891835 G A 0.031364 2.9719e-05
18:66898157 T C 0.498116 7.1222e-05
18:66898375 A G 1.970383 6.3757e-06
18:66904739 C T 1.952138 -3.0357e-06
18:66905668 A G 0.033431 -1.8116e-04
18:66906413 G A 0.022198 4.9366e-05
18:66906704 G A 0.889855 4.1825e-05
18:66906748 A C 0.020156 -1.9516e-04
18:66910435 T C 0.025700 2.8838e-04
18:66923775 C A 0.037602 -8.9873e-06
18:66923829 C T 0.068631 -2.5470e-05
18:66929084 T C 0.091641 -5.6424e-05
18:66935733 C A 0.036083 8.5039e-05
18:66944466 C T 0.607764 -3.5560e-05
18:66947348 G A 1.076934 -3.7614e-05
18:66957082 T C 1.885571 -8.2544e-05
18:66957429 T C 0.320404 -3.4967e-05
18:66961498 A C 0.072721 3.7580e-05
18:66980510 T C 0.049001 -2.1029e-05
18:66997416 G A 0.319424 -1.1903e-04
18:66998002 T A 0.024087 -9.9042e-06
18:67000972 C T 0.044600 7.4357e-06
18:67006072 G A 0.720807 -1.3179e-05
18:67009574 G T 0.038900 3.1275e-05
18:67009785 C T 0.047330 4.2029e-05
18:67009804 T A 0.050209 -2.4840e-05
18:67020742 C T 0.764832 -4.6405e-07
18:67021470 G A 1.698431 -1.7874e-05
18:67023213 T C 0.315922 3.4365e-05
18:67026202 C A 0.174443 -1.6312e-05
18:67035288 A G 0.118064 1.0366e-05
18:67036030 C T 1.417212 -3.2754e-05
18:67037884 A G 0.044025 -1.3022e-05
18:67042136 C G 0.082030 -4.7820e-05
18:67042983 T C 0.100816 6.9837e-05
18:67043474 A G 0.712475 -8.0172e-06
18:67048431 C A 0.368769 1.5885e-05
18:67055376 A G 0.254370 -4.1915e-05
18:67061145 C A 0.057034 7.2689e-05
18:67061824 C A 0.042695 -2.2783e-05
18:67066173 A G 0.234820 -3.9008e-05
18:67080604 T C 0.147334 1.6896e-05
18:67086786 C A 0.023811 7.2363e-06
18:67088386 G A 0.027154 -5.6930e-08
18:67093168 G A 0.271838 -4.8643e-05
18:67096109 A G 0.039475 -4.9225e-05
18:67098322 G A 0.211464 -6.3432e-06
18:67110334 A G 0.840604 -3.0198e-05
18:67111162 G C 0.054512 -1.8699e-06
18:67112180 C T 0.137146 1.3062e-05
18:67122697 G A 0.057301 -1.6756e-05
18:67128863 T C 0.083984 1.7308e-05
18:67129023 G T 0.076759 -4.6159e-05
18:67130866 C A 0.510154 -1.5725e-05
18:67138877 C G 0.141917 2.5225e-06
18:67139253 T C 0.527152 5.4438e-05
18:67142857 A T 0.487684 9.3939e-06
18:67146403 A C 0.092280 2.3817e-05
18:67147905 A G 0.107334 1.1349e-05
18:67150924 T G 0.064441 -2.8163e-05
18:67151850 T G 0.479430 -2.6148e-05
18:67158789 A G 0.035687 1.5655e-05
18:67160408 G A 0.109310 9.2675e-06
18:67164503 A C 0.972375 2.1227e-05
18:67179454 A G 0.120599 -4.9566e-05
18:67180872 C T 0.079362 -3.4525e-07
18:67186057 A G 1.005735 4.2588e-05
18:67186573 G T 0.337036 3.0792e-04
18:67189384 G A 1.814999 9.2524e-06
18:67191085 G A 1.419604 8.0747e-06
18:67194122 C T 0.633964 -4.6164e-05
18:67196583 T C 0.201016 -4.8081e-06
18:67198656 C T 0.373791 2.9763e-05
18:67201542 C T 0.300810 1.0977e-04
18:67203278 A C 0.625499 1.9749e-05
18:67204020 A G 0.101569 7.3857e-05
18:67205934 G A 0.072364 -9.6645e-05
18:67206142 G A 0.111505 -5.6778e-05
18:67207852 T G 1.210477 -1.3310e-06
18:67241731 A G 0.151246 -4.9863e-05
18:67242044 T C 0.503916 -3.8828e-05
18:67248671 G A 0.201616 2.4522e-05
18:67251918 G T 1.451607 -1.0331e-05
18:67252916 A G 0.147951 2.5703e-04
18:67253499 T C 0.805336 -6.3038e-05
18:67257774 T G 0.074136 5.8087e-04
18:67258149 G A 1.830273 3.1271e-05
18:67268311 C T 0.759412 1.1280e-05
18:67270572 G A 0.935406 4.7376e-05
18:67282973 T C 1.241263 4.1347e-06
18:67292107 C A 0.033428 -1.0553e-04
18:67293079 T C 1.724348 -6.2066e-05
18:67302275 G A 1.862925 -1.3664e-04
18:67304263 G A 0.243263 -1.1364e-06
18:67307641 G A 0.094646 1.6681e-05
18:67309264 G A 0.131904 4.4676e-06
18:67310745 T C 0.157938 7.1008e-05
18:67311438 T C 0.049400 -1.6068e-04
18:67311808 C G 0.130301 -4.0604e-05
18:67314080 G C 0.112680 1.5167e-04
18:67315307 G A 0.168906 -1.1647e-05
18:67316595 G A 0.057466 -3.5141e-05
18:67320095 T G 0.931618 1.3383e-04
18:67320210 G T 0.458485 6.6323e-06
18:67320971 C T 1.382333 3.7920e-05
18:67321202 T C 0.058946 -1.3995e-05
18:67321682 T C 0.061825 3.2950e-07
18:67329913 G C 1.437907 -8.5884e-06
18:67331942 A G 1.756530 -1.1528e-05
18:67333335 C T 0.302816 2.3620e-05
18:67336205 C T 0.075181 8.7876e-05
18:67338562 C T 0.713978 -1.0629e-05
18:67338942 G T 1.596050 3.0177e-05
18:67346440 C A 0.952933 7.3283e-06
18:67348479 G A 0.265168 4.4178e-06
18:67352211 T G 0.020078 -9.8880e-05
18:67352445 A G 0.329999 -1.7912e-05
18:67355171 A G 0.082069 -7.9998e-05
18:67363933 C A 1.626777 8.8880e-06
18:67364330 T G 0.123994 -7.8087e-06
18:67370385 A G 1.411344 2.6060e-05
18:67374601 G A 0.152713 9.6068e-05
18:67383357 A G 0.088797 2.9089e-05
18:67394701 G A 0.123403 -6.1310e-06
18:67396093 A G 0.222766 -1.0813e-04
18:67400921 C T 1.649491 -5.1914e-05
18:67415111 G T 0.058294 1.0021e-04
18:67420334 G T 1.379006 -1.2450e-05
18:67424336 C T 0.124783 -1.2371e-05
18:67448243 T C 0.113368 -1.0692e-04
18:67451522 C T 0.105750 -9.4495e-06
18:67452510 C T 0.053532 -2.9883e-06
18:67452595 T C 0.049241 -1.1377e-04
18:67463557 G A 0.370577 -7.5595e-05
18:67466068 C T 0.130612 -8.3090e-06
18:67466881 C T 0.420559 -1.5829e-05
18:67467632 C T 0.124358 -2.1295e-05
18:67468303 T C 0.033288 3.0497e-05
18:67472322 G A 1.709898 -3.2819e-05
18:67472529 C T 0.156095 -2.9597e-05
18:67479083 T C 0.073575 4.7935e-06
18:67479155 C T 0.098203 -1.3054e-04
18:67480734 A G 0.125195 -4.2678e-08
18:67483724 G A 0.311199 -1.2712e-05
18:67484061 G A 0.150233 1.1983e-04
18:67484195 A G 0.076386 -1.1797e-05
18:67485137 C T 0.282046 -6.4869e-05
18:67485212 C T 1.255428 -2.9372e-05
18:67490959 C T 0.557516 -4.9997e-06
18:67493292 G T 0.101978 -2.3460e-05
18:67493585 G T 0.056810 5.6889e-05
18:67507347 A G 0.034743 2.3185e-05
18:67508929 C T 0.729434 -3.0657e-07
18:67511645 C T 1.123472 1.4745e-06
18:67519204 A C 1.063331 2.0477e-05
18:67520110 A G 0.043814 -8.0752e-05
18:67521736 G A 0.046560 4.5236e-06
18:67531642 C T 1.053146 3.4728e-05
18:67533828 T C 0.081647 3.0391e-04
18:67538824 G A 0.956400 -2.0832e-05
18:67539063 G T 0.077898 2.9429e-05
18:67540368 G T 0.231552 -5.7359e-05
18:67541439 A G 0.069073 9.6929e-05
18:67543263 C T 0.145845 8.7573e-05
18:67545536 G A 0.121881 -1.3268e-05
18:67549606 G A 0.641987 -7.2876e-05
18:67553609 C G 0.121112 3.8214e-05
18:67556646 G A 0.234765 -2.6933e-05
18:67556685 C T 1.072007 8.8000e-05
18:67559734 A G 0.064217 -2.9596e-05
18:67563348 C T 1.913251 -9.3336e-05
18:67565463 T C 0.474062 -1.4630e-05
18:67565898 C T 1.828319 4.2220e-05
18:67566587 T C 0.789893 -3.2932e-05
18:67568249 G A 0.581129 -3.4969e-05
18:67568317 T G 0.385764 -3.9154e-05
18:67570466 G A 0.041250 1.2487e-04
18:67570511 A G 0.055596 6.3236e-06
18:67571148 A C 0.027933 -3.0364e-05
18:67573810 A G 1.947828 -3.3456e-05
18:67582217 T G 0.047057 -1.8170e-06
18:67584876 A G 0.155923 -1.2085e-04
18:67586137 T G 0.098057 1.1426e-04
18:67591966 A G 0.049410 2.4473e-05
18:67592177 A G 0.083117 4.7431e-05
18:67595638 A G 0.467096 -4.7037e-05
18:67600383 C T 0.034928 4.3980e-05
18:67604241 C G 0.092004 -9.1088e-05
18:67605124 C T 0.039348 -5.2550e-05
18:67616613 A C 0.085250 -1.5829e-05
18:67617236 C T 0.021227 -6.7933e-06
18:67617375 T C 0.061893 -1.5574e-05
18:67618838 C T 0.035995 1.1263e-04
18:67622345 T G 0.203255 -1.6370e-04
18:67624172 T C 0.021127 1.0001e-05
18:67628357 G T 0.194008 4.1652e-05
18:67630113 A G 0.049014 -6.0338e-06
18:67637448 C T 0.083396 -2.0643e-06
18:67653239 T C 0.051549 -4.2369e-05
18:67668870 A C 0.028309 8.5597e-05
18:67669149 T C 0.057210 -9.6489e-05
18:67670618 G T 0.168315 7.0431e-05
18:67687860 C T 0.402850 -6.9382e-05
18:67692722 T C 0.047388 6.7828e-06
18:67695277 T G 0.050887 -1.6762e-06
18:67709143 T C 0.033522 5.1738e-05
18:67718688 G A 1.930401 -4.2336e-05
18:67719444 C T 0.048147 4.4760e-06
18:67728017 A C 0.038819 -2.4900e-05
18:67736703 T C 0.039945 1.5016e-05
18:67740601 T C 0.182353 2.6159e-05
18:67751351 G A 1.929376 -3.4599e-05
18:67754600 G C 0.055087 -7.1359e-05
18:67790102 C T 0.163495 -7.8874e-05
18:67790665 G C 0.027371 -3.3907e-05
18:67799735 G A 0.032182 -4.0116e-05
18:67801786 C T 0.048845 -9.8964e-05
18:67802449 C T 0.050731 4.8377e-05
18:67813357 A C 1.896295 -6.4500e-05
18:67813883 C T 0.047891 5.6600e-05
18:67817837 A G 0.054058 -3.2668e-05
18:67819378 C T 0.095620 2.3753e-04
18:67820689 C T 1.697256 -4.4149e-05
18:67832098 G A 0.050669 6.2223e-05
18:67836115 T G 0.034525 4.8096e-05
18:67863257 C T 0.028073 7.5488e-05
18:67863844 C T 0.047638 1.3483e-05
18:67864262 A G 0.033522 4.7034e-05
18:67871343 C A 1.863662 -6.2334e-05
18:67874366 G A 0.100482 6.2346e-05
18:67875031 T C 0.058274 -3.1398e-05
18:67876278 C T 0.035982 -5.8743e-06
18:67877560 T G 1.489102 -8.7069e-06
18:67880505 G A 0.123644 -2.3098e-05
18:67881592 A C 0.077194 1.1429e-05
18:67882895 G T 1.026872 -3.2027e-06
18:67885439 A C 1.381119 1.0238e-05
18:67886203 C T 1.871377 -6.3135e-05
18:67887314 A G 0.038800 1.0452e-05
18:67891984 C A 0.124935 -7.9903e-05
18:67894608 A G 0.546237 4.2724e-06
18:67901613 C A 0.068424 1.0508e-05
18:67901950 G A 0.367383 5.0157e-05
18:67903192 C T 0.029942 4.3816e-05
18:67910471 T A 0.054532 -1.0618e-05
18:67910537 T C 0.156176 -1.5311e-05
18:67912273 C T 0.148289 3.8001e-06
18:67918308 T C 1.277359 -2.8456e-05
18:67920091 G A 0.049800 3.5527e-05
18:67923721 C T 0.183891 2.3622e-05
18:67937354 G A 0.034324 -5.7379e-05
18:67941466 T C 0.116393 4.3431e-05
18:67943256 G T 0.095510 8.4162e-06
18:67943480 T G 0.114614 -1.6485e-05
18:67947335 T C 0.058816 9.6482e-05
18:67949282 T C 0.160834 -9.2298e-06
18:67949984 G T 0.117220 -1.4209e-05
18:67951026 A G 1.019049 -3.7816e-05
18:67958694 G A 0.523231 1.0360e-06
18:67962630 A G 0.041646 1.1393e-05
18:67963363 T G 0.226982 -1.2701e-05
18:67964381 T C 0.161479 8.2527e-06
18:67965013 G A 0.555868 -5.1370e-05
18:67968972 C T 0.164063 -5.0155e-05
18:67978265 A G 0.571528 4.4435e-06
18:67985732 G A 0.040711 -3.0675e-05
18:67992279 A G 0.308898 3.2852e-05
18:67992432 T C 0.148130 -6.3406e-07
18:67992684 T C 0.231072 -3.6751e-05
18:68000769 A G 0.152804 -3.3120e-06
18:68002470 A G 0.046161 1.6584e-05
18:68004623 A G 0.134358 2.2884e-05
18:68007431 A G 0.061153 7.3716e-05
18:68007758 C A 0.515559 -1.8070e-05
18:68008371 A G 0.232269 -2.7459e-05
18:68023436 T C 0.532544 -4.7025e-06
18:68026637 A G 0.867122 2.3307e-07
18:68028299 A G 0.140207 2.6901e-05
18:68029763 A G 0.564138 -8.9802e-07
18:68030250 T G 0.068200 -5.2206e-05
18:68032873 A G 0.079219 -2.7635e-05
18:68035701 T C 0.040267 -7.4312e-05
18:68036279 T C 0.111615 8.4178e-05
18:68037530 G T 0.931946 -6.2704e-05
18:68039639 G C 0.409322 1.8022e-05
18:68041124 C T 0.409825 9.9791e-06
18:68043316 A G 0.602866 -9.7169e-06
18:68044640 G C 0.035509 -2.7788e-05
18:68044713 G A 0.224194 -7.0774e-06
18:68045018 G A 0.385183 -3.0581e-05
18:68046411 T G 0.246064 1.0143e-04
18:68046599 T C 0.804927 -1.1232e-06
18:68047277 T G 0.678856 -5.6205e-06
18:68054164 G A 1.141378 -1.3531e-05
18:68054282 C A 0.121680 2.7018e-05
18:68054906 G C 0.774612 -4.3478e-05
18:68065943 G T 1.481923 1.2269e-05
18:68066389 G A 0.108210 -4.7678e-06
18:68066510 T C 0.754556 -1.8139e-05
18:68067608 G A 1.556192 -1.9853e-05
18:68069618 G A 0.495139 9.0414e-06
18:68072496 G A 0.297197 2.0985e-05
18:68076102 A G 1.032545 -2.9572e-05
18:68079674 G T 0.170947 -2.5058e-05
18:68085211 G A 0.040491 8.8834e-05
18:68086329 A G 1.710476 -6.2226e-05
18:68089309 G A 0.099791 -1.8182e-05
18:68089935 T G 0.685409 -4.3617e-06
18:68093314 T C 0.058852 3.9720e-05
18:68097409 C T 0.032357 1.3524e-05
18:68107719 T C 0.363985 4.3326e-05
18:68109801 G A 0.086743 -1.5634e-04
18:68110294 G T 1.034509 2.1807e-05
18:68118356 G A 0.526948 8.0045e-06
18:68118917 C T 0.639786 -6.6138e-05
18:68119168 T C 0.204716 2.3080e-05
18:68120762 C T 0.031627 2.5777e-04
18:68122127 C T 0.821273 2.8177e-05
18:68125739 G A 0.339821 -2.7333e-05
18:68126858 G A 0.031536 3.2768e-05
18:68130547 T C 1.282634 -3.6565e-06
18:68133000 G A 0.031016 -3.0595e-05
18:68135689 T G 0.046122 4.4590e-06
18:68139201 G T 0.041452 -1.3902e-04
18:68142414 A G 0.335098 9.4044e-07
18:68153620 C T 1.664201 -3.7681e-06
18:68156536 A C 0.374537 -3.2653e-05
18:68161932 A C 0.023668 2.7175e-05
18:68167273 T C 0.107931 1.4482e-04
18:68170093 G A 0.040565 -3.5331e-05
18:68173724 C T 0.457323 1.0737e-05
18:68178331 A G 0.043814 2.1367e-05
18:68178918 C T 1.418832 -3.2976e-05
18:68182149 T C 0.160970 3.1706e-05
18:68184887 A G 0.022785 2.9333e-06
18:68190798 A G 0.039459 9.1647e-05
18:68194384 T C 0.052906 2.1424e-04
18:68195618 G A 0.051906 -2.8665e-05
18:68210042 G A 0.864389 -3.7330e-05
18:68218580 G A 1.735325 -4.5200e-05
18:68229048 G A 0.023778 1.7160e-07
18:68238875 A G 0.063445 -1.2654e-05
18:68240106 A G 0.037943 -1.3354e-05
18:68241268 G A 1.723524 -4.7040e-05
18:68243798 T C 0.043311 -2.5928e-05
18:68245113 T C 0.028271 -8.3851e-05
18:68258195 G A 0.113994 -5.6416e-05
18:68263719 A G 0.050692 3.8001e-05
18:68268212 G T 1.229471 -6.8153e-05
18:68274590 A G 0.087684 -1.2565e-04
18:68281174 T C 0.197498 -2.6763e-05
18:68284521 T C 0.038634 -2.0205e-06
18:68284819 T C 0.104685 1.1085e-04
18:68287755 T G 0.023288 -2.9846e-05
18:68291619 G T 0.300923 9.5891e-07
18:68294800 T C 0.033207 -2.6204e-05
18:68295294 G T 0.072208 -3.6574e-06
18:68325373 T C 0.045788 -2.2192e-05
18:68325959 T C 0.024768 -6.2082e-05
18:68326134 A G 0.111381 1.6933e-05
18:68331248 T C 0.379734 1.3718e-05
18:68340176 A G 0.029841 2.0168e-05
18:68341201 G C 0.095763 5.4793e-05
18:68342197 C T 1.358484 -5.6830e-05
18:68347778 C T 0.041166 -1.0861e-04
18:68358823 G A 0.325491 7.4716e-06
18:68368711 T C 0.104497 1.0001e-04
18:68368834 G A 0.050663 -1.1927e-05
18:68379044 C T 0.029893 7.7963e-06
18:68393985 A G 0.058982 -3.2043e-05
18:68402181 C T 0.427362 -1.9735e-05
18:68409240 T C 0.026953 4.8359e-05
18:68409727 T C 0.098054 -7.0136e-05
18:68410141 C T 0.525198 -2.3695e-06
18:68412483 A G 0.530382 2.9314e-05
18:68419996 G A 1.370162 -3.0216e-06
18:68421367 G A 0.036226 4.0803e-05
18:68442349 G A 0.063435 -1.5398e-05
18:68446855 G T 0.060429 -4.2415e-05
18:68453804 A G 1.755621 -1.1437e-04
18:68455091 A G 1.644103 -1.2701e-04
18:68457829 A C 1.701485 -7.1569e-05
18:68468645 T C 0.057252 4.2520e-05
18:68473541 G T 0.352203 -5.8895e-05
18:68473962 G A 0.048819 1.2709e-04
18:68477007 C T 0.116477 1.0247e-05
18:68479418 T G 0.039131 2.2328e-05
18:68482820 T C 1.646258 -9.9986e-07
18:68491551 T C 1.683150 1.4010e-06
18:68497339 T C 1.758854 1.9912e-05
18:68509091 C G 0.114218 -3.7781e-05
18:68511593 T C 0.038829 -8.7798e-06
18:68512025 T G 0.056723 1.2026e-05
18:68514684 G A 0.023734 5.3102e-06
18:68530088 A G 0.737448 -1.7473e-05
18:68534741 G A 0.029838 -1.1039e-05
18:68541248 A G 0.046044 -4.0406e-05
18:68546540 A G 0.057440 -2.3286e-05
18:68552596 A G 1.639342 -3.2828e-05
18:68558754 C A 0.052205 1.0068e-05
18:68566264 A G 0.049374 4.2483e-06
18:68568664 G A 0.943774 -9.8411e-06
18:68572708 T C 0.741262 -2.1732e-05
18:68575404 G A 0.666265 -5.1929e-06
18:68597135 T G 1.399750 -5.2967e-05
18:68600379 T C 0.125591 -2.4000e-05
18:68607187 T G 0.060803 -1.9043e-05
18:68607397 T A 0.029368 4.5274e-05
18:68615592 G A 0.154534 1.4734e-05
18:68617232 T C 1.861828 4.0623e-05
18:68620905 T A 0.230880 1.4237e-05
18:68621079 G A 0.106292 -2.6224e-05
18:68621410 T C 0.025291 -5.2249e-05
18:68621435 C T 0.865759 -3.0623e-06
18:68624629 G C 0.284552 1.7195e-05
18:68628078 C T 0.518428 -1.5678e-05
18:68630901 A G 0.119746 2.5972e-05
18:68634010 T C 0.044457 -3.0612e-05
18:68661303 G A 1.900755 3.6396e-05
18:68664730 G T 0.215460 -2.8581e-05
18:68667132 G A 0.636450 2.2835e-05
18:68676314 G A 0.064759 5.5831e-06
18:68685217 T C 1.442600 2.8985e-04
18:68700227 T C 0.063373 6.3335e-05
18:68700338 C A 1.408478 1.2910e-04
18:68700728 T C 1.917701 4.5818e-05
18:68700846 T C 0.276769 -1.2364e-04
18:68701753 G A 0.222470 -1.1309e-05
18:68712718 G A 0.052630 7.0524e-05
18:68716489 T C 0.040254 -4.2425e-05
18:68716613 T A 0.083400 6.3590e-05
18:68722655 G A 0.178688 -2.2412e-05
18:68723356 T C 1.096078 -1.0407e-04
18:68726448 A G 0.031906 -1.5105e-04
18:68735154 T G 0.097314 -1.3632e-05
18:68740189 A G 0.375595 -5.6982e-05
18:68741416 A G 0.106123 -6.8125e-05
18:68746396 T C 1.945897 1.9257e-04
18:68747115 G A 1.869914 4.7761e-05
18:68749559 A G 0.073756 -4.1445e-05
18:68765943 T C 0.529080 -1.6660e-06
18:68782553 T C 0.569759 -1.3708e-05
18:68783986 C T 0.170837 -6.4092e-05
18:68784668 G A 1.211253 -2.4651e-05
18:68785523 G A 0.697778 -3.4296e-05
18:68789766 A C 0.270449 -1.0518e-04
18:68793826 C G 0.113111 -7.2274e-05
18:68797425 A G 0.378094 -2.5270e-05
18:68799372 C T 0.122647 1.5618e-05
18:68799991 G T 0.030198 6.7887e-06
18:68801007 A G 0.047700 1.6967e-06
18:68803533 A G 0.101547 -1.1748e-05
18:68803648 G C 0.478596 7.0514e-06
18:68803860 T C 0.034347 5.3829e-05
18:68810360 C T 0.033951 2.1136e-05
18:68811663 A G 0.032389 9.6930e-06
18:68811729 G A 1.271303 -3.7577e-06
18:68812359 A G 0.098752 2.2814e-05
18:68813420 A G 0.549025 2.3064e-05
18:68813564 T C 1.941060 6.1765e-07
18:68816950 G A 0.376803 1.1142e-05
18:68820579 G T 0.049206 4.0461e-05
18:68825797 C T 1.048307 1.3185e-05
18:68830288 T A 0.118265 -1.4619e-05
18:68830800 T C 0.053286 -6.9617e-08
18:68834241 T C 0.599977 3.3115e-05
18:68834334 A G 0.112553 7.3859e-06
18:68835574 G A 0.184966 8.1339e-06
18:68835926 G A 0.459225 9.7666e-06
18:68839803 C T 1.153793 1.0474e-05
18:68842324 A G 0.129798 5.7789e-05
18:68853448 T C 0.091702 3.5770e-06
18:68855964 T C 0.084912 1.0151e-05
18:68869724 A G 0.058852 2.5943e-05
18:68870351 T A 0.054710 4.1566e-05
18:68871313 T A 0.208523 -8.6116e-06
18:68872454 T C 0.300300 -1.3798e-06
18:68878579 A G 1.159866 1.3675e-05
18:68885374 A G 1.093815 3.4074e-05
18:68896477 A C 0.084039 9.9305e-06
18:68916111 G A 0.438034 -5.8398e-06
18:68916967 A G 0.442386 -1.4723e-05
18:68919535 T C 0.038128 -1.4214e-05
18:68921767 G A 0.420909 -2.1425e-05
18:68922473 C T 0.039170 -9.2623e-05
18:68923303 A G 0.080027 7.9938e-05
18:68929513 G A 0.037768 1.2841e-04
18:68932003 T C 0.050611 1.9726e-05
18:68937953 T G 0.081520 7.7284e-06
18:68942563 G A 0.928876 -3.4308e-05
18:68949442 G A 0.117227 4.3150e-06
18:68950179 T C 0.041133 -9.7924e-05
18:68958054 G A 0.275869 4.2703e-05
18:68960649 T C 0.076454 -1.8493e-05
18:68968361 G A 0.025599 4.5101e-06
18:68981170 T C 0.527341 -3.6874e-05
18:68988005 C G 0.030023 1.2749e-05
18:68988446 C T 0.067486 3.5442e-06
18:68993125 A G 0.054766 1.1570e-04
18:68996379 T G 0.073146 -6.7810e-07
18:69005242 C A 0.027829 -9.7326e-05
18:69007822 T C 0.186527 -1.4404e-05
18:69010463 G A 0.075973 -1.9777e-05
18:69015914 A G 0.112602 -1.8662e-04
18:69021431 T G 1.102397 1.5563e-05
18:69030114 A G 0.026833 1.6765e-05
18:69030843 A G 0.040234 2.6852e-05
18:69035022 A G 0.285104 -4.6418e-05
18:69037967 C A 0.381671 -2.1194e-05
18:69039896 A G 0.351706 2.8288e-05
18:69040579 C T 1.327013 1.1992e-04
18:69044189 G A 0.416044 -2.2714e-05
18:69047659 G T 1.347919 7.1591e-05
18:69048013 C T 0.082828 -1.0366e-04
18:69051316 C T 0.030900 -4.6825e-06
18:69051326 C T 1.782525 3.8112e-05
18:69059604 C A 0.262841 1.9101e-05
18:69061709 T C 0.022392 1.8123e-05
18:69068783 T C 0.031117 5.0123e-05
18:69077788 C T 0.430848 9.8131e-06
18:69079945 G A 1.413915 4.4510e-04
18:69089963 G T 0.044821 -9.1102e-05
18:69096398 A G 0.281868 -7.8296e-04
18:69098791 A T 0.259063 1.3656e-05
18:69106127 A G 0.033529 -8.6399e-05
18:69106533 G A 0.204080 -3.4519e-06
18:69108540 G A 0.054409 6.1506e-06
18:69115625 T C 0.988919 -7.0389e-05
18:69117215 C T 0.752554 -1.0068e-04
18:69117300 C A 0.060517 -2.2189e-05
18:69117685 T C 0.077142 2.3255e-04
18:69118719 T C 0.088265 2.1346e-05
18:69128169 A G 0.236239 2.5875e-05
18:69131848 A G 0.475331 1.5999e-05
18:69133829 A G 0.348857 3.0900e-05
18:69133883 C T 0.023895 3.6110e-06
18:69134662 A G 0.119210 5.0421e-05
18:69142023 C T 0.373313 8.6417e-06
18:69155074 T C 0.069673 2.0595e-04
18:69156358 G A 0.834071 -6.0799e-05
18:69158858 G A 1.253117 5.7355e-05
18:69184585 G A 0.248540 3.9822e-05
18:69189038 G A 0.031101 -8.0050e-05
18:69199434 G A 0.474922 -3.1281e-04
18:69205426 T C 0.398773 9.0458e-05
18:69208592 T C 0.344069 7.0443e-06
18:69210424 C G 0.135491 1.4482e-05
18:69224152 G A 1.564917 -1.9793e-05
18:69227034 G A 0.550119 -1.4211e-05
18:69229954 G A 0.062650 5.1451e-06
18:69233519 G T 0.747487 3.4912e-05
18:69238422 A G 0.142677 4.2577e-05
18:69243984 C T 1.161122 -1.5465e-05
18:69248595 C T 1.780500 -2.9161e-04
18:69249460 A G 0.080452 4.0337e-04
18:69252263 T C 0.342992 -1.2978e-04
18:69256620 T G 1.143280 1.6083e-04
18:69268128 G A 0.053798 4.2819e-05
18:69271087 G A 0.151655 1.9005e-04
18:69277533 C A 0.927795 -3.7063e-05
18:69290882 C T 0.109901 7.5733e-05
18:69291352 T C 1.718515 -1.0725e-05
18:69291720 C T 1.042156 -7.2640e-06
18:69297088 A G 0.057313 2.7571e-05
18:69297481 G A 0.275217 1.7121e-05
18:69297624 A G 0.389153 2.2702e-05
18:69304848 C T 1.748905 2.5864e-04
18:69308056 A G 1.000811 8.3589e-06
18:69310097 C T 0.349571 2.1463e-05
18:69311026 A G 0.237803 1.7540e-05
18:69312791 T C 0.085698 2.6286e-05
18:69313851 A G 0.485750 2.9414e-05
18:69314871 C T 0.211818 -1.2742e-05
18:69316643 T C 0.062614 -1.8619e-05
18:69318300 T C 1.634668 2.1252e-05
18:69322579 T G 0.061432 -1.0666e-04
18:69325791 A G 0.026453 5.7914e-06
18:69326114 A G 0.218368 -1.6085e-05
18:69326280 T C 0.054314 6.2381e-06
18:69326791 T C 1.368081 2.9002e-05
18:69327839 T C 1.119385 1.7850e-05
18:69330061 G A 0.322998 -1.5592e-06
18:69331332 A G 0.020799 -7.5817e-05
18:69332175 T C 0.940096 1.5161e-05
18:69334652 G A 1.589971 -1.0353e-05
18:69340133 G C 0.453990 3.4451e-06
18:69343033 A G 0.525010 -3.8351e-05
18:69344461 C T 1.388254 3.4186e-05
18:69345138 C A 0.061176 1.0992e-04
18:69346640 C T 0.399046 4.2457e-05
18:69349206 T C 0.025242 3.3084e-05
18:69351803 A C 1.731791 -3.0208e-05
18:69355998 G A 0.228566 -1.4764e-05
18:69357589 C T 0.853484 -4.1407e-05
18:69357910 T G 0.398192 -1.0982e-04
18:69361739 T C 1.122676 -1.3506e-05
18:69362683 C A 0.054279 -8.7353e-05
18:69362840 G A 0.322336 -7.6252e-06
18:69363745 T C 0.519879 -8.0425e-05
18:69365932 G A 0.344994 -3.0324e-05
18:69369735 G A 0.126620 -2.7200e-05
18:69374925 T C 0.636154 -7.8043e-05
18:69376318 A C 0.048871 -2.9412e-05
18:69376498 G T 0.134660 1.9569e-05
18:69378582 A G 1.371622 1.0260e-04
18:69382741 T C 0.020981 -8.5063e-05
18:69387337 T C 0.042380 -8.8772e-05
18:69388686 A G 0.476629 1.8286e-07
18:69388787 A G 0.030189 -8.5725e-05
18:69389421 T C 0.112800 -6.2712e-05
18:69391105 T C 0.082406 -3.7241e-05
18:69393196 T C 0.523851 -2.9944e-05
18:69396001 G T 0.102079 -1.2095e-04
18:69397817 C A 1.044236 4.3429e-06
18:69400323 A G 0.031747 -7.7019e-05
18:69401985 C T 0.681209 1.0415e-05
18:69407556 A G 0.645580 -1.2334e-05
18:69409321 A C 0.142476 2.1293e-05
18:69411657 G T 0.043321 -7.6405e-05
18:69415263 G A 0.230497 7.3826e-05
18:69421744 A C 0.108726 -4.9901e-05
18:69421806 G A 0.023700 8.3692e-05
18:69426966 G C 0.068034 1.6477e-04
18:69436373 A G 0.046599 -4.8848e-05
18:69438375 T G 0.170464 1.9722e-04
18:69439073 T G 0.034428 -1.1443e-04
18:69446126 C A 0.132040 -8.5568e-05
18:69452559 A G 0.046800 1.2751e-04
18:69453123 C T 0.071880 -4.3649e-05
18:69461002 G T 0.038472 8.7709e-05
18:69461132 A G 0.737075 -1.1456e-05
18:69479755 T C 0.138052 9.0291e-05
18:69493531 G T 0.241942 4.6430e-05
18:69494910 C A 0.145325 -6.8699e-05
18:69498389 A G 0.108450 -5.7027e-05
18:69501952 G A 0.039640 -2.2982e-05
18:69504637 A G 0.076788 7.7711e-05
18:69508366 A C 0.645217 -3.6497e-06
18:69539268 C T 0.622022 -8.5709e-05
18:69543487 T C 0.023155 -8.5166e-06
18:69548139 C T 0.073016 -3.7514e-05
18:69557555 C T 0.111135 5.6691e-05
18:69565802 T C 0.083403 2.4167e-05
18:69578165 C G 0.143787 1.1525e-04
18:69579432 C T 0.621269 6.5637e-06
18:69586953 C T 0.174832 -2.9995e-05
18:69599354 C T 0.286532 3.9690e-06
18:69601848 A C 0.071650 -1.5759e-05
18:69609999 C T 0.044035 2.7189e-04
18:69613519 G A 1.584625 -3.1424e-05
18:69619376 T C 0.175112 -2.4333e-05
18:69622633 G T 0.156072 1.7024e-05
18:69627306 C G 0.965874 2.4733e-05
18:69628294 G T 0.366822 1.9866e-05
18:69633451 G A 0.301394 -7.8184e-06
18:69635232 G A 0.444330 -7.7783e-05
18:69644104 A C 0.627888 4.1998e-05
18:69646053 C T 0.034876 -1.1234e-04
18:69646593 C T 0.057528 -7.4728e-05
18:69646858 T C 0.072607 -2.7662e-05
18:69654070 T C 0.516873 3.3236e-05
18:69654690 G A 0.020843 3.4211e-05
18:69656283 C T 0.329097 -3.3179e-05
18:69666097 G A 0.033834 4.5475e-05
18:69668575 G A 0.433691 -2.2499e-05
18:69672992 A C 0.126445 -4.6795e-05
18:69677089 C T 0.094594 4.4873e-05
18:69681083 G A 0.494036 -2.9009e-05
18:69681510 T C 0.743027 -5.0918e-05
18:69688586 A G 0.140966 -7.5912e-05
18:69696752 A G 0.079196 2.8151e-05
18:69713629 C T 0.064097 5.1475e-05
18:69718506 T G 0.088022 -4.9499e-05
18:69738367 A G 0.026459 -3.3189e-04
18:69756127 T G 0.090092 1.3727e-04
18:69756532 A G 0.217310 -3.7298e-05
18:69758780 A C 0.029017 -3.9750e-05
18:69765894 T G 0.228342 1.3750e-04
18:69770271 A C 0.448514 -1.5558e-04
18:69774278 C T 1.423298 1.1790e-04
18:69778999 T C 0.040192 -1.0303e-04
18:69800479 G A 0.338409 -9.1213e-05
18:69809665 G T 1.352969 7.2394e-05
18:69813536 A G 0.036447 1.4867e-04
18:69822177 A T 0.029121 -9.8975e-05
18:69835500 C T 0.141521 9.4553e-06
18:69840784 T C 0.022610 5.3320e-05
18:69843300 G A 0.128230 2.0470e-05
18:69846723 T C 0.179052 -1.3243e-05
18:69847092 A G 0.053727 7.4628e-05
18:69855655 T C 0.243805 3.6720e-05
18:69865054 C T 1.561479 4.5248e-05
18:69867802 A G 0.020166 -1.3327e-04
18:69870547 C T 0.035492 -3.9104e-05
18:69877667 T G 0.194956 1.7865e-05
18:69884073 C T 0.067671 6.5220e-05
18:69885708 A G 0.163716 1.1875e-05
18:69887473 T C 0.039098 4.6943e-05
18:69892555 C A 1.965238 7.2691e-05
18:69892689 A G 1.068258 5.5369e-05
18:69894503 T C 0.300346 6.8572e-05
18:69898697 T C 1.246414 2.5866e-04
18:69899863 A G 0.148594 -3.0447e-05
18:69918571 C A 0.082179 7.4214e-06
18:69920169 A G 0.556147 -4.6699e-05
18:69923306 A C 0.043126 -5.1583e-05
18:69926122 T C 1.026339 1.0246e-04
18:69928013 G A 0.310885 -3.0973e-05
18:69928984 A G 0.034892 -4.8554e-06
18:69935971 T C 0.071848 6.8108e-05
18:69938123 C T 0.028566 6.3253e-06
18:69938276 A G 0.034382 5.3310e-06
18:69940650 G T 0.123374 -2.3113e-05
18:69943392 C T 0.367517 2.7292e-04
18:69947963 T G 0.505779 -4.2440e-05
18:69953001 G A 0.353011 -6.1910e-05
18:69957801 G A 1.459478 3.2525e-05
18:69957830 C G 0.150752 2.0959e-05
18:69958677 G A 0.040130 3.8548e-05
18:69960042 A C 0.084899 2.4041e-05
18:69962274 G C 0.175183 -2.2350e-05
18:69963355 A G 1.524624 -2.4417e-05
18:69966449 C T 0.036985 -5.8273e-05
18:69967686 C G 0.809406 -6.8835e-05
18:69968737 G A 0.426537 -9.3576e-05
18:69972547 G C 0.053311 4.2589e-05
18:69973234 G A 0.454214 2.8927e-05
18:69978921 G A 0.029114 -1.0578e-05
18:69983786 A G 0.030698 1.9552e-05
18:69991770 G T 1.131888 -2.8719e-05
18:69993201 A G 0.168036 6.9229e-05
18:70001905 C G 1.659306 1.6604e-05
18:70001981 G A 1.491293 -1.6251e-05
18:70003549 A C 0.174816 -6.8026e-05
18:70010868 A G 1.718545 1.8542e-05
18:70011708 G A 0.028154 -2.9366e-05
18:70011973 T C 0.051478 2.2834e-05
18:70015475 G A 0.062069 -4.0395e-06
18:70017072 A C 0.049430 1.9820e-05
18:70021391 T C 0.840530 -8.9283e-06
18:70027074 A G 0.056788 -1.4262e-05
18:70027360 T G 0.242114 -8.4217e-06
18:70028546 T C 0.022857 1.4170e-05
18:70032973 T C 0.029715 -7.0079e-05
18:70033675 T C 0.336588 -2.6940e-05
18:70035562 C T 0.052568 -1.7219e-06
18:70041156 A G 0.166712 9.3321e-06
18:70042818 C T 0.159363 -2.9488e-05
18:70043460 A C 0.044941 5.2018e-05
18:70045057 C T 0.109680 -9.2729e-05
18:70046509 A G 0.836508 -3.2189e-07
18:70052182 T C 1.080037 -2.9831e-05
18:70057078 T C 0.042828 -8.6245e-06
18:70058048 T C 0.372943 -1.3061e-04
18:70058086 T C 0.023343 3.5501e-08
18:70064688 G A 0.336098 8.7967e-06
18:70065259 C T 1.762982 -2.6517e-05
18:70071660 A G 0.351622 5.7895e-05
18:70078833 A G 0.081907 1.0208e-05
18:70079181 G C 0.225982 -1.2355e-05
18:70084999 A C 0.024762 -1.4008e-05
18:70089637 T C 0.023960 -1.9232e-05
18:70100282 T G 0.327814 -1.7582e-05
18:70103428 G T 0.081261 4.2418e-05
18:70112234 C A 0.940853 -2.4716e-05
18:70112265 C A 0.156078 1.9380e-05
18:70114483 T C 0.291985 2.2196e-05
18:70119662 G A 0.890482 2.7670e-06
18:70119710 C A 0.154576 -8.0650e-06
18:70125872 C T 0.223830 2.8763e-06
18:70125971 C T 0.747977 9.5643e-06
18:70140769 A G 1.483503 -1.0012e-05
18:70143936 T C 0.423369 -5.4584e-05
18:70146384 C T 0.199818 -4.8432e-05
18:70155476 G T 0.176410 -2.5451e-05
18:70155715 A G 0.052081 -4.0494e-05
18:70160112 T C 0.081569 2.1257e-05
18:70165830 A G 0.155825 1.6519e-05
18:70172683 C T 1.523894 1.1568e-05
18:70175872 A C 0.171700 8.0006e-05
18:70181881 G A 0.029192 2.5713e-05
18:70188276 C T 0.024142 4.4344e-05
18:70200151 G A 0.143287 8.8768e-06
18:70214535 T C 0.055496 5.0570e-06
18:70227021 C T 0.121998 1.9202e-06
18:70227547 C A 0.338224 -1.1058e-05
18:70244955 A C 1.877820 -8.9838e-06
18:70248366 C T 0.039173 1.8621e-05
18:70248993 C T 1.505448 1.0969e-05
18:70265626 C A 0.024252 -2.7893e-05
18:70269608 T C 0.047167 3.1078e-05
18:70280571 T C 0.036369 4.8865e-05
18:70282987 G C 0.126678 4.0523e-05
18:70289973 T C 0.176780 -3.0183e-05
18:70290025 T G 0.058901 -3.9439e-05
18:70290746 A G 1.953268 4.7472e-05
18:70295322 G A 0.040121 4.9898e-05
18:70298163 C A 0.679648 2.9217e-05
18:70299161 G A 1.316503 -2.0033e-05
18:70306537 G A 0.466022 -8.7587e-06
18:70308926 G A 0.143621 5.7237e-06
18:70308948 T C 0.098564 3.6000e-05
18:70308998 G T 0.322414 -1.7770e-05
18:70311241 C T 1.087820 -2.3831e-05
18:70313789 T C 0.036460 1.9684e-05
18:70319350 T C 0.057034 6.2550e-06
18:70319461 T C 0.114033 1.2231e-05
18:70319531 G C 0.354929 -5.1566e-06
18:70324023 T C 0.033525 7.1576e-06
18:70324562 A C 0.147734 2.4294e-05
18:70326507 G C 0.033292 -8.0867e-06
18:70328563 T C 0.682621 -1.6385e-05
18:70334083 G A 1.781350 -2.5352e-05
18:70334275 T C 0.055986 -1.4808e-05
18:70339301 C A 0.955611 -2.0747e-06
18:70341699 G A 1.099752 2.6697e-05
18:70343222 A G 0.024155 -5.3931e-06
18:70350624 A G 0.314429 -1.7315e-04
18:70355674 A C 0.645733 4.4650e-05
18:70360632 C T 0.043831 2.1032e-05
18:70368973 A G 0.115721 -4.2144e-05
18:70369605 G A 0.139963 -2.5527e-05
18:70370333 A G 1.231205 1.8235e-05
18:70375100 T G 0.032701 -3.2787e-06
18:70376801 C T 1.417887 9.0844e-05
18:70378326 G T 0.643071 4.0380e-05
18:70384421 C T 0.376777 -7.3511e-05
18:70409589 C T 1.456846 -7.6262e-05
18:70412582 C A 0.231974 -6.4167e-06
18:70417409 T C 0.027222 2.6201e-05
18:70421754 C T 0.024226 -1.4819e-05
18:70432344 G A 0.786673 -2.3147e-05
18:70438521 T C 0.221510 1.0242e-06
18:70442068 T C 0.061630 2.3820e-05
18:70445144 A C 0.060416 1.9216e-05
18:70448254 T C 0.615430 -5.5678e-05
18:70448313 G C 0.095477 2.5049e-05
18:70450879 T C 0.097470 1.7484e-05
18:70455012 T C 0.052474 -4.5714e-05
18:70458707 T C 0.043188 2.4539e-05
18:70459881 G A 0.038852 -1.0213e-05
18:70463517 A G 0.298748 5.4995e-05
18:70469640 A G 0.236677 1.8978e-05
18:70473328 C T 1.032944 2.0373e-05
18:70477991 A G 0.036651 3.2735e-05
18:70479257 G A 0.035025 5.5411e-05
18:70480148 T C 0.067226 1.6033e-05
18:70487460 A C 0.285331 -7.8039e-06
18:70487570 A G 1.966403 -3.4413e-05
18:70488219 C T 0.809406 -1.7368e-05
18:70489608 T C 0.052705 3.9072e-06
18:70489724 G T 0.068690 -2.8104e-05
18:70490248 G A 0.861971 9.6600e-06
18:70490574 C T 0.838290 1.3057e-05
18:70491714 A C 0.073130 -5.7421e-05
18:70494368 C T 1.729970 -4.0317e-05
18:70495781 G A 0.045074 -1.2471e-04
18:70498202 C G 0.499586 -6.1067e-05
18:70498372 T C 1.541008 -3.4724e-05
18:70498620 C T 0.552849 2.7552e-05
18:70505892 C T 1.978042 -7.1456e-06
18:70507184 C T 0.053130 -5.3326e-05
18:70508229 A C 0.176270 8.1220e-05
18:70510493 T C 0.243376 -1.3833e-05
18:70510907 C T 1.811308 3.1258e-05
18:70517342 T C 0.617449 4.7154e-05
18:70517521 C T 0.029744 -7.1910e-06
18:70517838 A G 0.204242 -1.0672e-04
18:70518119 T C 0.041396 3.9333e-05
18:70527708 T C 0.494003 5.0639e-06
18:70530516 A G 0.054594 -6.2282e-05
18:70530711 A G 0.557400 1.7713e-05
18:70531961 C T 0.142849 -1.7475e-05
18:70532840 G T 1.197842 6.4348e-06
18:70536019 C A 0.697249 2.0225e-06
18:70536900 T C 0.040322 -6.6876e-05
18:70538889 C T 0.684980 -7.9181e-05
18:70539851 A G 0.267294 -2.3531e-05
18:70541920 G A 1.957877 9.2751e-06
18:70548452 C T 0.155150 9.1806e-05
18:70548956 C T 0.235190 -1.0994e-04
18:70550106 G A 0.147834 -1.9358e-05
18:70554322 A G 0.047696 5.6854e-05
18:70556616 T C 0.044253 5.1217e-05
18:70565144 A G 0.173252 2.7484e-05
18:70565214 A C 1.917876 -2.2689e-06
18:70568619 C T 0.525594 1.6549e-05
18:70569122 T C 0.076314 1.6550e-06
18:70573046 G T 0.036206 -6.5166e-05
18:70577234 A G 0.065168 -4.6085e-06
18:70578492 T C 0.107460 -7.2481e-06
18:70578681 T C 0.042185 -8.8661e-07
18:70579449 A G 0.070248 -1.7352e-04
18:70592665 A G 0.222503 9.6705e-05
18:70603732 G T 0.035567 -2.6482e-06
18:70608646 A G 0.074266 7.3017e-05
18:70613007 G T 1.133913 -3.8896e-05
18:70617457 T C 0.858407 3.3389e-06
18:70627060 A C 1.545267 -1.1280e-05
18:70631489 G A 0.038203 -7.9562e-05
18:70632804 T C 0.124825 1.6798e-05
18:70633194 G T 0.068839 -1.5341e-05
18:70647646 A G 0.276486 -4.4369e-05
18:70648615 C T 0.676051 -3.5222e-05
18:70649592 G A 0.870579 2.0109e-05
18:70650319 C T 0.889349 2.1900e-05
18:70659117 G A 0.067119 -4.3912e-05
18:70661481 A G 0.071092 1.4615e-04
18:70661548 A G 0.489200 1.5791e-05
18:70662767 C G 0.773927 -2.0046e-05
18:70663930 T C 0.457567 7.6877e-05
18:70664151 T C 0.124075 1.6708e-04
18:70669839 T C 0.398715 -1.8673e-05
18:70672382 T C 0.330015 -7.4449e-06
18:70674928 G T 1.198436 -5.6922e-05
18:70676446 G A 1.262497 -7.4296e-05
18:70676680 G A 0.043896 -4.6021e-05
18:70678042 G A 0.350755 4.1308e-05
18:70678186 C G 0.044421 3.9370e-05
18:70690092 T C 0.246346 1.1543e-05
18:70690455 C A 0.712566 -2.3766e-05
18:70691977 C A 0.916591 -6.4117e-05
18:70695370 T C 0.052831 -2.4201e-05
18:70695517 G A 0.032802 -6.1383e-05
18:70701460 G A 0.069858 1.6747e-05
18:70704474 T C 1.626252 -2.3822e-05
18:70709517 T C 1.570538 1.2277e-05
18:70711421 T C 1.252928 9.1430e-06
18:70713358 G A 0.025775 -4.6792e-05
18:70717070 T G 0.290537 2.2556e-05
18:70719998 A G 0.032195 -4.1932e-05
18:70720103 T C 1.701806 -3.4438e-05
18:70720207 T C 0.047213 -1.6682e-04
18:70720811 C T 0.304107 3.7634e-05
18:70722986 A G 0.200503 -5.4609e-05
18:70722992 A G 0.117042 6.5630e-05
18:70727558 G A 0.027644 9.0317e-06
18:70727724 C A 0.864863 -4.4947e-05
18:70742995 T C 1.622590 8.7753e-05
18:70744164 G A 0.846330 -2.3610e-05
18:70745624 G A 0.110609 -5.4460e-05
18:70747962 C T 0.044123 5.5019e-05
18:70753780 G A 0.131060 3.6799e-05
18:70754857 A G 0.200665 -3.6888e-05
18:70761250 G A 0.078229 -5.3888e-05
18:70773072 T C 0.022334 -6.1920e-05
18:70789497 T C 0.035489 1.1986e-05
18:70791955 G T 0.150866 -8.0927e-05
18:70804635 C T 0.031101 -8.6610e-06
18:70805892 C A 0.045035 3.3409e-05
18:70821352 A G 0.051147 -3.6123e-05
18:70825743 T C 0.226093 -1.6289e-05
18:70829080 C T 0.050368 -2.8275e-05
18:70830109 C T 0.094899 5.0274e-06
18:70832950 T C 0.034493 1.5581e-04
18:70836524 G A 0.161479 2.3141e-05
18:70840656 G T 0.036460 1.3549e-06
18:70849240 T C 0.212912 1.1645e-04
18:70855824 A G 0.053104 -1.5232e-05
18:70880663 C T 0.043568 -3.0154e-05
18:70885717 C T 0.103452 4.2598e-05
18:70889845 G A 1.106831 -8.5401e-06
18:70891928 T G 0.100612 -1.4141e-05
18:70895793 C T 0.142492 1.1916e-04
18:70896581 T G 0.106590 -3.4926e-05
18:70905806 C T 0.373563 6.1202e-06
18:70906826 G A 0.320099 -2.8258e-06
18:70908288 G A 0.127980 4.9215e-05
18:70909092 C A 0.022896 7.8603e-05
18:70909870 C T 0.332316 4.1048e-05
18:70911674 T C 0.022762 7.7872e-05
18:70911774 T G 0.086947 8.8218e-06
18:70915055 C A 0.504452 1.0268e-04
18:70927169 C T 0.094520 2.4501e-05
18:70931362 G A 0.028949 -3.1830e-05
18:70932885 T G 0.271757 8.1546e-06
18:70934487 G C 0.065288 -1.7155e-05
18:70938279 A G 1.901430 -9.0533e-05
18:70938652 G A 0.073588 -5.3046e-05
18:70940084 C T 0.322625 -8.0044e-05
18:70942242 T C 0.646353 -1.0905e-05
18:70943380 C T 1.642182 -8.1712e-05
18:70944609 A G 1.901284 -2.4987e-05
18:70945083 C T 1.063422 -1.3722e-04
18:70948447 A G 0.070972 1.2196e-04
18:70951987 T C 0.431331 -4.1891e-05
18:70952783 C T 1.702361 -4.8439e-05
18:70954024 A G 0.224827 -1.1543e-06
18:70954074 G A 0.108405 3.9969e-05
18:70954741 C T 0.038472 -6.2468e-05
18:70955211 T C 0.074019 -5.6839e-05
18:70956560 C T 0.053133 4.0242e-05
18:70957100 A C 0.076097 -2.6822e-05
18:70960112 T C 0.104958 6.0767e-05
18:70960895 T C 0.796128 -3.7429e-05
18:70961243 G C 0.290066 3.3236e-05
18:70961736 T C 0.771460 -4.2637e-06
18:70965765 C T 0.100411 -5.7796e-05
18:70965861 G A 0.597559 6.4896e-05
18:70966029 A G 0.167052 7.2327e-06
18:70969424 G A 0.049173 6.7758e-06
18:70969934 A C 0.202165 -5.6090e-05
18:70973978 C T 1.452296 2.3485e-05
18:70979465 T G 0.040163 -3.8100e-05
18:70979869 A G 1.704880 3.6135e-05
18:70981693 C T 0.333641 3.7766e-05
18:70984269 C T 0.589172 1.0194e-05
18:70986697 C T 0.212149 -1.3344e-05
18:70986810 T C 1.717042 1.5419e-05
18:70991047 A G 0.438037 2.2591e-04
18:70998253 A G 0.562807 -1.6741e-05
18:71000485 G T 0.036791 1.7585e-05
18:71002805 C T 1.245077 1.5390e-05
18:71004865 C T 0.533267 2.0367e-05
18:71007958 A C 0.278226 -1.0066e-04
18:71008042 T C 0.054843 8.5135e-05
18:71023544 G A 0.250040 -1.3099e-04
18:71026279 G A 1.341667 2.1186e-05
18:71030268 C A 1.600938 -4.6287e-05
18:71033997 C T 0.032380 -5.9089e-05
18:71035416 G T 0.021295 7.5975e-06
18:71035636 C T 0.054665 -1.6798e-05
18:71039096 C G 0.091537 -1.8881e-06
18:71039196 A G 0.108447 -1.2226e-05
18:71040805 G A 0.087720 6.5959e-05
18:71050401 A C 0.361661 -3.9528e-05
18:71051113 C A 0.081339 -2.3994e-05
18:71051579 G A 1.326584 -4.9867e-05
18:71051896 G A 0.308515 -4.9681e-05
18:71052388 C T 0.072939 1.3490e-05
18:71056672 C A 0.072319 7.9738e-05
18:71057403 G A 0.163878 3.4188e-05
18:71057404 C T 0.066804 -1.5445e-05
18:71058622 G A 0.238215 -5.6455e-05
18:71059538 T A 0.542479 -1.6783e-05
18:71063360 G T 0.054016 -1.4134e-05
18:71064632 T C 1.551197 3.5905e-05
18:71071288 T C 0.120096 -1.6192e-05
18:71073845 C T 0.953722 -4.1877e-07
18:71075056 C T 0.297525 -2.2426e-06
18:71076298 C T 0.660644 -3.9331e-06
18:71080360 C T 1.235849 -3.1829e-05
18:71080440 A G 0.073104 -7.9796e-05
18:71084763 T C 1.760038 -4.6126e-05
18:71086529 C T 0.185764 -6.2293e-06
18:71087438 A C 0.020740 1.0160e-06
18:71091365 T C 1.084149 1.0003e-04
18:71097798 A G 0.037790 -4.2329e-05
18:71103391 T G 0.429153 -9.0985e-06
18:71103611 C T 0.249355 -6.6620e-05
18:71104266 T C 0.713825 3.3342e-05
18:71114494 T C 0.227699 7.4123e-05
18:71119069 T C 0.170938 6.4965e-06
18:71126474 C T 0.526010 7.9701e-06
18:71129058 G A 0.771035 5.0307e-05
18:71145183 T C 0.111657 7.6323e-05
18:71150471 C T 0.464026 -8.0797e-06
18:71160485 C T 0.111683 8.6955e-05
18:71168034 C T 0.050147 1.9877e-06
18:71168592 T G 0.324543 -1.1561e-04
18:71170519 G T 0.052708 -1.3760e-05
18:71177614 T C 0.786835 -2.4007e-05
18:71178389 G T 0.028968 -1.0556e-04
18:71178735 A G 0.445454 1.6106e-04
18:71186889 T C 0.287298 -3.3720e-06
18:71187156 G A 0.024729 -6.8015e-05
18:71198814 A G 0.317519 -3.0190e-05
18:71199769 T C 0.171924 4.1742e-05
18:71200982 G A 0.095720 8.6320e-05
18:71203062 C T 0.059965 -2.3196e-05
18:71203690 T C 0.023619 1.3492e-04
18:71212586 A G 0.178757 -6.2284e-05
18:71212929 A G 0.283546 -6.5027e-05
18:71217659 A G 0.479138 -1.1516e-05
18:71234727 C A 0.653311 2.5093e-05
18:71234940 G A 0.296542 3.1498e-05
18:71237270 T C 0.854422 -2.2209e-05
18:71239581 C T 0.206014 -3.3613e-05
18:71242232 C A 0.952158 1.4344e-05
18:71243230 T G 0.136296 2.6906e-05
18:71244692 T G 0.997377 2.0843e-05
18:71245428 G A 0.037394 -5.4327e-07
18:71246901 C T 0.022366 2.0973e-05
18:71248656 C T 0.069667 4.7537e-05
18:71251150 C T 1.635242 3.2445e-06
18:71253724 C T 0.187140 -3.1235e-05
18:71262395 C T 0.205891 -7.9289e-05
18:71262766 T C 0.814074 -2.9364e-05
18:71264620 A G 0.072354 -3.5160e-05
18:71265440 G A 0.123533 -7.7916e-05
18:71266373 C A 0.023246 3.3355e-05
18:71266519 A G 0.249641 6.5922e-06
18:71273119 C A 1.826521 -1.5351e-05
18:71273272 C A 0.312683 -1.5599e-05
18:71274488 C T 0.162116 1.1893e-05
18:71275950 C T 0.639806 2.4290e-05
18:71277816 A G 0.127425 -1.1872e-04
18:71280758 T C 0.768286 -7.5284e-06
18:71293027 T C 0.755274 1.5814e-05
18:71299900 G A 0.081293 1.6516e-05
18:71307105 T C 0.275733 -1.8874e-05
18:71317241 A G 0.632393 -1.1539e-05
18:71317767 T C 0.138886 6.5096e-05
18:71319060 A G 0.139606 -4.4554e-05
18:71319077 C T 1.949090 2.6207e-05
18:71321187 C T 0.150311 7.9128e-05
18:71325178 A G 0.034282 -8.4905e-06
18:71327259 T C 0.211360 1.5306e-05
18:71336807 A G 0.180938 -3.3065e-05
18:71342522 A C 0.855671 -2.8304e-05
18:71345342 A G 0.044736 -4.1757e-05
18:71347098 T C 0.203856 2.9728e-06
18:71347633 C T 1.304205 -6.4835e-06
18:71354793 A G 0.080712 -1.7214e-04
18:71357893 A G 0.260154 -1.2923e-05
18:71360429 C T 1.252458 -2.0418e-06
18:71365143 C T 0.079375 -2.7046e-05
18:71367025 A G 0.029254 9.5639e-05
18:71368894 G A 0.218303 1.8727e-05
18:71381383 T C 0.866963 2.4889e-05
18:71382855 T G 1.732498 1.7795e-05
18:71385461 G C 0.187806 -2.3582e-05
18:71387442 C T 0.869148 -2.6673e-05
18:71389525 A T 0.118194 1.2682e-05
18:71390639 A G 0.081332 -4.3775e-05
18:71391055 A G 0.078784 6.4912e-05
18:71394643 T G 0.049481 1.6974e-04
18:71396585 G A 0.069235 -4.9100e-04
18:71397368 T C 0.522819 -1.5490e-05
18:71397397 A C 0.025755 -7.6328e-06
18:71400099 A G 0.078748 -2.1836e-05
18:71402499 C T 0.246943 1.3193e-05
18:71408658 T C 0.034973 1.6743e-04
18:71410224 A G 1.069849 2.5076e-06
18:71412693 T C 0.110307 1.3385e-05
18:71418462 G A 0.024671 6.2284e-05
18:71418796 T C 1.305393 -1.1755e-05
18:71419499 G T 0.106662 1.3664e-05
18:71419531 C A 0.034191 -4.2148e-05
18:71419663 A G 0.074987 -6.3642e-05
18:71419856 C T 1.883955 1.4542e-05
18:71425622 A G 0.047573 -6.5047e-06
18:71425651 C T 0.020568 -1.5701e-06
18:71427847 C T 0.207582 -5.0797e-05
18:71429999 A C 0.175978 -6.5104e-06
18:71431348 T C 1.076804 5.9055e-05
18:71434228 G A 0.742378 1.0240e-04
18:71435588 T G 0.064477 -1.3896e-05
18:71435884 A G 1.581983 2.6432e-05
18:71436246 T C 0.056087 5.0394e-05
18:71440818 A G 0.176134 -8.2247e-05
18:71442075 C T 1.114286 1.2906e-05
18:71452662 G A 0.146977 -3.5545e-05
18:71454838 A C 0.082306 4.4614e-05
18:71455438 G A 1.666544 -1.8954e-04
18:71458785 G A 0.923316 -2.5124e-05
18:71460020 T C 0.421789 -7.2882e-06
18:71467330 C G 0.258635 5.7735e-05
18:71472843 T C 1.047917 -1.5735e-05
18:71473286 C G 1.175566 -3.6577e-05
18:71473888 T C 1.626317 -8.1895e-05
18:71476081 A G 0.343459 7.6161e-06
18:71476133 A T 0.206427 -1.1169e-04
18:71477757 G A 0.037128 -7.9987e-05
18:71478627 A G 0.424006 6.9441e-05
18:71480220 G T 0.884266 -8.4372e-06
18:71480827 T C 0.164443 3.0876e-05
18:71485328 A G 0.102485 5.4263e-05
18:71487825 A C 0.448790 1.7765e-04
18:71491549 C A 0.065548 -2.6506e-04
18:71492461 C T 1.112108 -5.7502e-05
18:71492813 G A 0.047995 -6.4858e-05
18:71493690 G A 0.832643 -5.4762e-06
18:71494131 T G 0.347536 -1.2030e-05
18:71494492 G A 0.321355 1.1755e-04
18:71495173 T C 1.195092 -1.2277e-05
18:71495374 T G 0.070942 -3.2223e-05
18:71496928 C T 0.280780 5.3463e-05
18:71498143 G A 1.740307 4.5689e-05
18:71499534 A G 0.677502 -4.0754e-06
18:71501303 C T 0.769552 1.1270e-05
18:71502183 T G 1.046982 6.4228e-06
18:71502913 A G 0.074987 -2.8655e-06
18:71502988 C T 0.777397 -4.9290e-06
18:71503174 A G 0.061848 -5.9357e-05
18:71503390 T C 0.810435 1.3945e-05
18:71505511 C T 0.504873 -2.7928e-05
18:71507880 A G 0.528895 -2.1111e-05
18:71508286 G A 0.152943 -3.2317e-05
18:71510261 C T 0.030711 4.7440e-05
18:71510544 A G 0.410289 -4.6344e-05
18:71511286 G A 1.229225 4.1421e-05
18:71513365 T G 0.063883 3.1425e-04
18:71515300 A C 0.046060 -1.6273e-04
18:71516658 G A 0.025405 1.7717e-05
18:71517597 T G 0.752904 4.0491e-04
18:71518649 G A 0.253282 4.4632e-05
18:71518679 A G 1.013129 -4.8634e-06
18:71520185 T C 1.454486 1.7836e-05
18:71525005 A G 1.387530 8.3054e-06
18:71525648 T G 0.093393 -2.0064e-04
18:71527654 T G 0.271874 -3.9958e-05
18:71529005 T C 1.063714 6.5442e-05
18:71534332 A G 0.092644 4.0975e-05
18:71540954 T C 0.054285 7.6038e-05
18:71542665 T C 0.046664 -1.4713e-06
18:71543560 T C 0.074230 1.8456e-05
18:71548520 A G 0.080397 -6.9720e-06
18:71551663 T C 0.879865 -8.1545e-06
18:71553608 G A 1.864597 3.3830e-05
18:71554468 G C 0.038917 -3.5002e-05
18:71556264 A G 1.299713 1.4250e-06
18:71556496 A G 1.276528 -1.4205e-05
18:71557811 C T 0.026021 -7.5326e-05
18:71558401 A G 0.764047 1.8460e-05
18:71559402 C A 0.504315 9.5542e-05
18:71560086 T C 0.245359 6.7016e-06
18:71560116 T C 1.941713 -3.4127e-05
18:71563247 T C 1.950512 -4.9035e-05
18:71563767 A C 0.467888 5.2390e-07
18:71563906 G C 0.043295 -3.3850e-06
18:71565892 C A 0.288450 -7.8827e-06
18:71567213 T C 0.113939 -4.1220e-04
18:71567970 C A 0.050624 -3.2994e-04
18:71573944 A C 0.186842 -2.8162e-05
18:71576631 G A 0.947691 1.3871e-04
18:71583800 A G 0.809883 9.8303e-05
18:71588662 C G 0.036443 -2.2701e-05
18:71591298 T C 1.415674 1.0577e-04
18:71594850 G T 1.522092 7.0004e-04
18:71596834 A G 0.157812 7.2765e-05
18:71598753 T C 0.026813 8.8954e-06
18:71600538 T C 0.222973 9.0958e-05
18:71601594 G C 0.637125 -3.4651e-06
18:71609710 G A 0.179101 2.5811e-05
18:71616874 C T 0.987085 4.3280e-04
18:71618328 A G 0.882909 7.3415e-05
18:71624992 C T 0.426132 -4.3366e-07
18:71626568 T C 0.115237 -8.8391e-06
18:71633169 C A 0.195047 6.8840e-05
18:71634978 G A 0.078463 -1.8387e-05
18:71636992 G A 0.403051 5.1792e-05
18:71639652 A G 1.814483 -2.9914e-05
18:71641915 G T 1.759070 -5.2189e-05
18:71642414 C T 0.536150 -5.8735e-06
18:71642852 C A 0.806774 -3.0498e-05
18:71643807 T C 0.684863 -2.9181e-06
18:71644370 A G 0.643292 -9.9156e-06
18:71644421 C T 0.262094 -6.1891e-05
18:71645145 C G 1.711748 2.3951e-05
18:71646342 A G 0.048991 -6.9177e-06
18:71647316 T C 1.136159 1.4312e-05
18:71647543 T C 1.566987 -1.3114e-05
18:71648011 G A 1.088667 3.6195e-05
18:71652376 C T 0.026615 9.5136e-05
18:71653851 A G 0.716182 9.7182e-05
18:71654492 C T 0.104883 -1.0818e-04
18:71654760 C T 0.776085 -1.4065e-05
18:71659838 T C 0.122735 -1.6960e-05
18:71661668 T C 0.370055 -1.0620e-05
18:71675184 T C 0.056385 -5.7634e-05
18:71676193 G A 0.361522 5.9886e-05
18:71685112 A G 0.021036 -1.3469e-04
18:71685901 A G 0.045541 3.7982e-05
18:71690420 G A 0.025372 -4.7151e-05
18:71693583 T C 0.559483 -1.4136e-05
18:71697824 G C 0.029991 5.3003e-05
18:71703172 A G 0.031380 -1.2302e-04
18:71703703 C T 0.468784 3.3226e-05
18:71717228 G A 0.040711 9.5249e-06
18:71718901 G A 0.212827 1.9525e-04
18:71731434 A G 0.082341 -4.2945e-05
18:71736775 T C 0.061254 -3.8301e-05
18:71738480 A C 0.141713 1.0823e-05
18:71740743 G A 0.193765 -2.5411e-07
18:71746335 A C 0.193921 -1.2726e-04
18:71749359 A G 0.371681 1.3472e-05
18:71751199 A C 0.275957 -7.5060e-06
18:71761966 A G 0.031890 -3.3405e-05
18:71779829 T C 0.065103 6.5238e-05
18:71782222 T C 0.096668 -5.2012e-05
18:71797030 T C 0.033051 -1.7441e-04
18:71802093 C A 0.276103 1.0224e-04
18:71804961 G A 0.061484 -5.0215e-05
18:71815050 A C 0.157143 7.4501e-07
18:71816278 A G 0.062581 -5.5089e-05
18:71820020 C A 0.169565 1.1359e-04
18:71823160 T C 0.063532 -1.6225e-04
18:71829217 T G 0.042756 4.1156e-07
18:71837113 T G 0.600318 -1.3352e-06
18:71838628 A C 0.037732 -1.0019e-05
18:71838859 C T 0.918437 3.4749e-05
18:71848469 A G 0.810558 5.2047e-05
18:71849739 T C 0.057226 1.4938e-05
18:71856067 T C 0.967961 -1.1942e-06
18:71861841 A G 0.078369 -1.9112e-05
18:71864104 G T 1.180389 -1.6136e-05
18:71868784 C T 0.160785 -4.3711e-05
18:71869587 G A 1.856174 -2.3295e-05
18:71870507 G A 0.082455 9.6221e-05
18:71872468 T C 0.529447 1.7029e-05
18:71872779 G A 0.030341 -6.7043e-06
18:71877642 C T 1.012074 1.5371e-05
18:71878482 C A 0.277145 8.0384e-06
18:71882364 G T 0.023350 6.1082e-05
18:71883232 A C 0.092514 4.0997e-05
18:71883530 A G 0.030744 3.3621e-05
18:71884579 G A 0.057223 -8.4735e-05
18:71888116 C A 0.760950 1.1289e-05
18:71888995 T C 0.063023 3.2381e-04
18:71889699 T G 0.032279 -7.7246e-06
18:71890047 G A 0.766984 -9.8163e-06
18:71890740 T G 0.255509 2.6205e-05
18:71890981 T C 0.053724 6.7416e-06
18:71891196 C A 0.071484 -6.3904e-05
18:71891450 T C 0.086097 1.0002e-04
18:71891564 A G 1.151285 -8.1137e-05
18:71892417 A G 0.058589 -5.6553e-06
18:71893294 G A 0.318181 -2.6090e-04
18:71894032 A G 0.023191 -1.1801e-05
18:71894252 C T 0.183703 -4.7827e-05
18:71897381 G A 0.230030 -8.3093e-05
18:71898752 T G 0.430039 5.1717e-05
18:71899320 A G 0.145491 -5.2031e-05
18:71900701 C A 0.169321 -8.2946e-05
18:71901344 G A 1.390727 3.2042e-08
18:71901606 A G 0.922991 4.8241e-05
18:71902732 G A 0.042532 2.2326e-05
18:71908368 T C 0.143615 -1.6273e-05
18:71909003 C A 0.410497 6.3823e-05
18:71909320 C A 0.347954 -4.7018e-05
18:71915587 G A 0.565355 -9.9774e-05
18:71916636 A C 0.045522 -1.2875e-05
18:71917519 A G 0.025314 -3.5339e-05
18:71928150 T C 0.344121 -4.4022e-05
18:71936321 C T 0.067885 -8.4375e-05
18:71936464 A G 1.363930 4.7280e-05
18:71938536 A G 0.275263 -8.1449e-05
18:71942770 T C 0.406904 -1.8712e-05
18:71942900 A G 0.237761 -6.1963e-06
18:71945255 A G 1.372992 2.3872e-05
18:71945298 C T 0.571817 -2.9772e-05
18:71951713 T C 0.359165 5.5005e-05
18:71955979 A G 0.643883 -3.8002e-05
18:71962381 T C 0.051724 1.0052e-06
18:71967243 A G 0.063464 -1.1506e-04
18:71979840 C T 0.033230 5.0897e-05
18:71986484 T C 0.023658 -2.2040e-05
18:71990033 T G 1.156153 1.6741e-04
18:72017021 T C 0.109405 -4.2758e-07
18:72032052 T G 0.061429 -6.6026e-05
18:72033902 A C 0.833675 -5.7358e-05
18:72034455 T C 0.401256 5.4317e-05
18:72037334 C T 0.124108 -4.6915e-06
18:72038443 A G 0.052545 2.5095e-05
18:72038965 A C 0.052753 3.0933e-04
18:72045238 C T 0.218546 -8.4824e-05
18:72045349 A G 0.221471 1.5816e-05
18:72045690 T C 0.105211 3.4619e-06
18:72051960 T C 0.213019 5.2938e-06
18:72051996 A G 0.202655 1.4762e-06
18:72055399 A G 0.061611 -3.8262e-05
18:72055824 C T 1.029014 3.9646e-05
18:72058258 G A 0.024148 -4.8935e-05
18:72059510 G A 0.442958 4.2991e-05
18:72061838 T C 0.276243 -2.5090e-05
18:72063208 A G 0.396745 5.8915e-05
18:72069279 C T 1.587825 -2.4905e-05
18:72069314 A G 0.058362 -8.9467e-05
18:72071804 A G 0.044253 2.8990e-05
18:72073120 A G 0.120203 3.0073e-05
18:72073329 C T 1.644538 -8.8387e-05
18:72073581 A G 1.924082 -7.5368e-05
18:72073644 A G 0.057401 2.2957e-07
18:72076210 C A 0.077463 2.6616e-05
18:72076567 C T 1.578065 5.1889e-06
18:72078264 C T 1.933472 2.8199e-05
18:72078352 T C 0.655382 -1.7844e-05
18:72079175 A G 0.190506 3.2257e-05
18:72080772 A G 0.048034 -2.9754e-05
18:72083984 T G 0.366436 -1.9649e-05
18:72085253 G A 1.625025 1.2708e-05
18:72086601 C A 0.385141 -6.4196e-07
18:72093115 A G 0.049491 9.6089e-06
18:72093581 T C 0.043350 -2.3695e-05
18:72096822 T C 1.949139 3.6838e-06
18:72098204 T C 0.044051 -4.2524e-05
18:72098603 A G 0.040056 -2.5872e-04
18:72099323 A G 0.844856 -2.2359e-05
18:72100196 A G 0.441740 7.8090e-06
18:72102070 T C 1.213379 -5.2623e-05
18:72103782 C T 0.748740 -5.6787e-05
18:72104853 A C 0.776890 -7.6333e-05
18:72110597 C T 0.252967 1.1062e-04
18:72110822 G A 0.446852 -2.6886e-05
18:72111732 G T 0.793479 -3.6728e-06
18:72115737 C T 0.218676 8.8908e-05
18:72116782 T C 1.530667 -2.2784e-05
18:72116998 G T 1.347357 -4.3521e-05
18:72119226 T C 0.031036 1.1622e-05
18:72119504 T C 0.100514 7.4713e-06
18:72120670 G A 1.560171 4.4862e-06
18:72120901 T G 0.054094 -3.0499e-05
18:72122611 G A 1.032896 -4.7561e-06
18:72127506 T C 0.402181 -1.3025e-05
18:72134639 T C 0.162417 -4.2695e-05
18:72140107 C T 1.484899 -6.3464e-05
18:72140971 T C 0.700969 -5.5172e-05
18:72143063 T C 0.056161 1.5927e-04
18:72144483 C T 0.577280 5.8712e-07
18:72154720 C T 0.883082 -4.1470e-05
18:72156747 G T 1.551353 -8.8282e-05
18:72157504 A G 0.082809 4.0643e-05
18:72164097 A G 0.671293 -7.6208e-06
18:72168442 G A 0.101803 -2.0816e-05
18:72170359 C T 0.393061 3.2026e-05
18:72174456 T C 0.322057 3.6891e-05
18:72176083 C T 0.474912 1.0767e-05
18:72177465 G A 1.207877 -2.7158e-05
18:72185972 A G 1.963618 -9.9726e-05
18:72188347 C T 0.596316 3.0657e-06
18:72196308 C T 1.336513 -1.9553e-05
18:72198733 A G 0.215401 6.9027e-05
18:72200532 A C 1.555449 5.6097e-05
18:72200582 A G 0.073838 -3.4778e-07
18:72201918 A G 0.237002 2.7201e-05
18:72202263 T G 0.347961 8.7582e-05
18:72210079 C T 0.419955 7.2803e-06
18:72210190 A G 0.966384 1.6848e-04
18:72213416 C T 0.623795 1.0287e-04
18:72213818 G A 0.195686 3.3756e-05
18:72223215 G A 1.439494 -7.9123e-05
18:72226539 C T 1.584761 9.0063e-06
18:72226809 A C 0.743634 1.7749e-05
18:72230067 T C 0.991503 8.8048e-05
18:72230071 T C 0.114715 -6.8489e-05
18:72231480 C T 0.533546 -2.4039e-05
18:72231977 T C 0.083364 9.4561e-06
18:72231992 A G 0.105256 3.0278e-05
18:72235432 C G 1.776189 -1.5025e-05
18:72236483 C T 0.580194 2.7703e-05
18:72238005 T C 0.456762 -2.8425e-04
18:72238472 A C 0.307295 2.0422e-05
18:72238730 G T 0.801623 2.4453e-05
18:72239119 A G 0.034756 9.6868e-05
18:72241692 C T 1.160827 6.9220e-05
18:72242850 G A 0.044139 -4.3927e-05
18:72243047 C T 0.320255 2.9056e-06
18:72248639 A G 0.169292 -8.7568e-06
18:72253738 A G 1.336516 5.1013e-05
18:72261785 C T 0.060650 6.7198e-05
18:72263574 T G 0.278116 2.2149e-04
18:72264473 T C 1.571739 7.1254e-05
18:72266148 T C 0.167364 6.3951e-05
18:72267749 T C 1.249543 2.8837e-05
18:72268720 G T 0.058826 -3.5666e-05
18:72273030 C T 0.293786 1.3827e-05
18:72274897 G A 0.047625 3.6401e-06
18:72275265 T C 0.039374 3.3276e-06
18:72276359 A G 0.044707 2.8242e-05
18:72278330 A G 0.038190 4.1199e-05
18:72282412 C G 0.041873 -7.0728e-05
18:72334101 C T 0.264409 -4.9817e-05
18:72334601 A G 0.084760 4.7860e-05
18:72336515 C T 0.065188 8.2742e-05
18:72338465 T C 0.074094 2.3814e-06
18:72342822 A G 0.049920 3.2885e-05
18:72342869 G T 0.331560 -4.9235e-05
18:72343156 G A 0.050306 -9.4169e-06
18:72343181 G A 0.120028 -5.8761e-05
18:72344052 G A 0.030961 1.1399e-04
18:72344509 A G 0.286671 1.4645e-05
18:72345890 C A 0.264931 -5.1885e-05
18:72369489 T C 0.045830 1.4242e-04
18:72369638 T C 0.140385 -2.4209e-05
18:72373029 G A 0.066148 -5.8306e-05
18:72375509 G A 0.072124 1.4123e-04
18:72379043 A G 0.023668 6.5469e-05
18:72381941 T C 0.120550 -5.4219e-05
18:72387135 A G 0.614859 -2.2643e-05
18:72387835 T C 0.062416 1.0960e-04
18:72388872 A G 0.049150 -8.8092e-06
18:72390746 G A 0.206170 1.8735e-05
18:72391374 A G 1.443428 9.6644e-06
18:72393824 T C 0.444989 4.7475e-06
18:72404929 T C 0.027167 -3.4400e-05
18:72407295 T C 0.022201 -1.2933e-05
18:72416178 T C 0.037949 4.1903e-05
18:72424335 C A 0.159097 4.7255e-06
18:72429287 T C 0.264035 1.8802e-05
18:72440730 T G 0.042058 5.1515e-06
18:72440801 C T 0.271887 -2.4055e-05
18:72441535 A G 1.604181 -1.2429e-05
18:72446264 A G 1.800396 -3.0800e-05
18:72447528 G A 0.039261 6.4383e-06
18:72455600 G A 0.040955 -3.1672e-06
18:72457144 G A 0.023619 -1.0836e-04
18:72473939 A G 0.070949 3.8783e-05
18:72477871 C G 1.445736 3.8829e-05
18:72480223 T G 0.175673 4.5630e-05
18:72481652 T G 0.061877 2.7634e-05
18:72491636 G A 0.053039 -2.6443e-05
18:72495759 G A 0.432120 -3.6804e-05
18:72499829 C T 1.867606 9.0197e-06
18:72501185 T C 0.128671 -2.2139e-05
18:72503122 G T 0.128597 -2.3394e-05
18:72506194 A G 0.428332 -2.7048e-05
18:72516544 C T 0.396287 -4.1766e-05
18:72516949 T C 1.419705 3.7323e-05
18:72519795 T C 0.165387 -4.7515e-06
18:72520920 T C 0.063691 1.6915e-05
18:72527791 A T 0.086535 3.6980e-05
18:72532359 G A 0.204765 5.9371e-05
18:72538266 T C 0.044850 1.2635e-05
18:72543772 G A 1.324705 -8.0927e-06
18:72545136 G A 0.030293 2.4932e-05
18:72546030 G A 0.064818 -1.0523e-05
18:72547406 C T 0.052286 7.9196e-05
18:72551017 G A 0.093945 -1.5965e-05
18:72563222 T C 0.060472 6.3507e-05
18:72576676 C T 0.022366 -3.3056e-05
18:72593197 A G 0.571282 -4.0646e-05
18:72607220 C T 0.253811 2.2126e-04
18:72610950 C T 0.046719 -3.9958e-05
18:72614974 T G 0.151216 -6.2586e-06
18:72617000 C T 0.809140 3.0356e-05
18:72631878 C T 0.209568 -9.7471e-05
18:72631930 G A 0.069031 2.1485e-05
18:72636313 G A 0.053344 1.2153e-06
18:72639642 G T 0.076087 -9.4355e-06
18:72647280 A G 0.276473 1.8941e-04
18:72651541 G C 0.048537 -3.1998e-05
18:72656554 A C 0.478180 -3.5391e-05
18:72659249 T G 0.082838 -7.0870e-05
18:72665635 G A 0.047307 -1.6452e-05
18:72671942 G A 0.044626 -5.5621e-05
18:72688276 A G 0.064509 6.2602e-05
18:72688338 A G 0.105133 -1.3208e-04
18:72692092 T C 0.052584 -1.6178e-05
18:72702201 A G 0.033454 1.6207e-05
18:72703206 G A 0.023421 -4.2716e-05
18:72718491 T C 0.340892 1.6339e-04
18:72728971 C T 1.968422 4.7632e-05
18:72739362 G A 0.108158 5.7862e-05
18:72739928 G A 1.607258 -4.3977e-05
18:72741370 T C 0.086603 -3.0594e-05
18:72747389 T C 0.029815 8.2571e-05
18:72749627 A G 0.040932 -4.5981e-05
18:72755403 T C 0.080452 -8.4300e-05
18:72761148 A C 0.282634 2.4381e-06
18:72762591 C G 0.344725 5.4643e-05
18:72766219 G C 0.059319 -4.7170e-05
18:72767766 C A 0.099489 1.2183e-04
18:72772171 G T 0.331959 4.4225e-06
18:72774331 A C 0.217751 -6.6105e-05
18:72781452 T C 0.030380 7.9111e-05
18:72785770 A G 0.028589 2.1578e-05
18:72786261 G C 0.053617 -3.9032e-05
18:72787046 G A 0.020575 3.2940e-05
18:72787968 A G 1.131495 8.5415e-06
18:72788439 A G 0.230166 -7.1678e-05
18:72788626 G A 0.271260 -1.0403e-05
18:72790469 G A 0.035009 1.1093e-04
18:72795894 T C 0.030507 -6.7425e-05
18:72796069 A G 0.040423 1.4269e-05
18:72800494 C T 0.114085 9.6395e-05
18:72801559 C T 0.085526 2.7863e-06
18:72813225 A G 0.055022 -6.0521e-05
18:72813963 T C 0.048780 -7.4809e-05
18:72815135 A G 0.130940 5.4140e-05
18:72815236 T C 1.665658 -2.9225e-06
18:72815345 A G 0.058281 -3.4153e-04
18:72816489 A C 0.031029 1.1076e-04
18:72819403 A G 1.753381 -3.8617e-06
18:72820191 A G 0.103598 4.5136e-05
18:72821285 T C 0.115403 -1.2687e-04
18:72821740 C T 0.056437 9.7649e-05
18:72821944 A G 0.043513 -3.6291e-04
18:72823741 C A 0.488427 -7.5277e-05
18:72830226 C T 1.735448 -2.4394e-05
18:72832533 G T 0.089206 1.1565e-04
18:72834897 A G 0.096568 2.0184e-05
18:72835488 A G 1.638112 -3.4140e-05
18:72835841 C T 1.077473 1.0582e-03
18:72837415 G A 0.114926 -5.2880e-05
18:72840059 T G 0.047761 -6.9726e-05
18:72840592 G A 0.517642 -1.4002e-05
18:72841779 A G 0.033746 -6.4049e-05
18:72851645 T C 0.094786 2.8329e-05
18:72852253 G A 0.048664 9.7798e-06
18:72852546 G A 0.030971 -6.0132e-05
18:72854789 T C 0.052594 4.3255e-05
18:72857946 A G 1.014132 1.3660e-05
18:72865316 T C 0.065629 -4.7900e-06
18:72866273 G T 0.998786 4.2205e-06
18:72866376 G A 0.301787 -4.4721e-06
18:72868085 C T 0.049147 6.2671e-05
18:72869312 C G 0.104095 -3.3260e-05
18:72869656 G A 0.259459 -4.9335e-05
18:72870210 G C 0.022720 4.6875e-05
18:72871256 A G 0.026287 1.2398e-04
18:72871748 T C 0.076233 4.1879e-05
18:72872527 G A 0.492348 -1.1790e-05
18:72880064 T C 0.091400 -2.1854e-04
18:72881860 T G 0.287947 4.5590e-05
18:72883234 T C 0.184489 -1.0843e-04
18:72885195 A G 0.041286 2.1532e-05
18:72885524 C T 0.099752 1.3595e-05
18:72887394 G A 0.054460 1.4467e-04
18:72887719 T G 1.429799 5.0460e-06
18:72888998 A G 0.090819 -1.0259e-05
18:72889915 G A 0.042769 -1.4834e-05
18:72890635 C T 0.115188 2.0619e-06
18:72893133 T C 0.443532 -1.7471e-05
18:72893748 T C 0.109632 -3.8012e-05
18:72895189 T C 0.088518 4.8446e-05
18:72895932 G A 1.409789 -7.4281e-06
18:72896022 C G 0.048242 9.3059e-06
18:72899630 T C 0.027310 6.6054e-04
18:72902550 C T 0.062516 2.4132e-06
18:72903636 T C 1.275655 7.8029e-05
18:72906037 C T 0.200626 -2.2299e-04
18:72909795 C T 1.014512 -1.2223e-05
18:72910687 C T 0.845798 3.2480e-05
18:72911962 C T 0.027319 -1.0018e-04
18:72912389 A G 0.023610 -3.8864e-05
18:72913537 A C 0.092880 -2.6580e-05
18:72915964 G A 0.807258 3.2663e-05
18:72920065 A G 0.824677 7.5576e-05
18:72922457 T C 0.127766 -2.6739e-04
18:72922551 C T 0.055389 -2.0478e-05
18:72924699 G A 0.247790 -2.2473e-04
18:72927145 A G 0.220555 -4.7857e-04
18:72928735 G T 0.667947 -1.7703e-04
18:72940802 T C 0.044723 8.1161e-06
18:72940913 G A 0.116831 -2.5109e-05
18:72941366 C T 0.597679 9.2966e-05
18:72946298 A C 0.195407 -4.6141e-05
18:72947246 C T 0.062030 -1.0684e-04
18:72948852 A G 0.075788 7.4947e-05
18:72948966 G A 0.804109 4.8790e-05
18:72949694 C A 1.145598 2.4408e-04
18:72951181 A G 0.074389 3.3376e-06
18:72955102 G A 1.561165 -1.6165e-05
18:72956116 T C 0.060562 8.7255e-05
18:72965584 A G 0.053029 -1.6544e-05
18:72970201 A G 0.308411 -1.1724e-05
18:72975955 G A 1.201535 5.1820e-06
18:72979984 T C 0.193080 -2.4369e-05
18:72980873 C T 1.246878 -1.0643e-05
18:72985545 T A 0.084409 -9.0522e-05
18:72986176 A G 0.075224 -7.6257e-06
18:72987524 C T 0.881374 -1.9792e-04
18:72987966 A G 0.344679 2.0177e-05
18:72988905 T G 0.734108 -6.9664e-05
18:72990273 T G 1.126685 2.4571e-05
18:72991193 T C 0.056087 -6.8647e-05
18:72996833 G A 0.650407 6.0758e-05
18:72997677 T C 0.614830 8.1669e-05
18:72998004 C T 0.802674 2.6173e-05
18:72998526 A G 0.148130 -1.0029e-04
18:72998899 A G 0.073214 5.7289e-06
18:73000005 A G 0.080667 3.6364e-05
18:73003736 T C 0.079936 1.9589e-05
18:73006684 G A 1.830533 1.3283e-04
18:73007355 G A 0.194534 -6.1665e-05
18:73008577 G A 0.029520 -9.7242e-06
18:73010265 T C 0.068083 -4.1380e-06
18:73012318 C A 0.165949 5.3891e-05
18:73017234 A G 0.075363 1.5600e-07
18:73017380 T C 0.702877 2.7673e-04
18:73023660 T C 0.174073 -6.2039e-05
18:73025017 G A 0.075908 -2.8168e-05
18:73036035 A G 0.127993 -2.2824e-05
18:73047983 A G 1.453909 2.1746e-05
18:73048831 A G 0.057349 -7.0649e-06
18:73049222 T C 0.084786 -4.1840e-06
18:73051394 A G 0.148003 4.7067e-05
18:73063214 C T 1.075853 1.4858e-04
18:73064202 T C 0.091173 -1.7535e-04
18:73067594 T C 0.456142 -4.4060e-05
18:73068073 G A 0.091874 8.0030e-05
18:73070279 C A 1.846885 -3.3941e-05
18:73075932 A G 0.142183 -6.1059e-05
18:73076464 A C 1.556484 1.9924e-04
18:73079722 A G 1.890926 2.3302e-05
18:73080300 A G 0.365322 -1.1682e-05
18:73080819 T C 0.313381 1.9598e-05
18:73082651 C T 0.191249 -3.2545e-05
18:73083617 T C 0.113598 6.2734e-05
18:73084840 T G 0.450796 -4.5468e-05
18:73088743 A G 0.127772 1.4552e-07
18:73090985 T C 0.119518 -2.6410e-05
18:73093961 T C 0.334488 -7.8442e-07
18:73097530 T C 0.057180 7.9408e-05
18:73098790 C T 0.342969 1.4680e-07
18:73098947 A G 0.057807 8.8004e-05
18:73099691 A G 0.399828 -4.8230e-05
18:73101369 C T 0.695130 -1.8525e-05
18:73102059 T C 0.034801 5.3825e-05
18:73103608 T C 0.073117 -9.2123e-06
18:73104927 G C 0.166212 4.2300e-05
18:73108338 T C 0.426583 -1.3138e-04
18:73109457 T C 0.032802 4.2697e-05
18:73114340 C T 1.205800 -6.8664e-06
18:73118476 C A 0.039390 2.8565e-04
18:73123275 T C 0.176842 -7.3573e-06
18:73125475 G A 0.069965 -3.3245e-05
18:73127779 C G 0.101092 1.1440e-05
18:73129588 T C 0.033564 2.4364e-04
18:73137450 G A 0.714260 4.1666e-05
18:73143478 G A 0.130719 4.2143e-05
18:73150928 A G 0.034002 8.0388e-05
18:73160449 G A 0.656401 -9.5114e-06
18:73172422 G A 0.041562 1.8466e-05
18:73175763 A G 0.723368 -5.5230e-06
18:73188712 G T 1.596485 1.0084e-04
18:73189306 T C 0.259722 -7.2274e-07
18:73191145 A G 0.090313 3.6984e-05
18:73192446 T C 0.632389 8.0553e-05
18:73192477 T C 0.100170 -1.6337e-05
18:73210566 C T 0.153800 -2.3956e-05
18:73215582 G T 0.029452 -3.4863e-05
18:73223242 T C 0.020770 1.1024e-05
18:73233986 C A 0.832821 1.8239e-04
18:73239619 T G 0.072367 -2.4283e-05
18:73243943 A G 0.039429 -1.9410e-06
18:73247594 T C 0.164375 -1.5847e-05
18:73249775 C T 0.062916 7.1263e-05
18:73252679 G A 0.075775 -1.5851e-04
18:73257209 G A 1.926497 -9.7196e-05
18:73267453 G A 0.153553 -2.1051e-04
18:73272169 A G 0.034996 1.1509e-04
18:73273143 C A 0.052734 -8.9533e-06
18:73274866 T C 0.037063 -2.7209e-05
18:73278094 T C 0.021824 1.7761e-06
18:73281420 A G 0.133605 2.5532e-05
18:73285751 A G 0.676733 -4.6303e-05
18:73289916 A G 0.104630 -8.0634e-05
18:73290456 A G 0.040124 -1.1466e-04
18:73299345 T C 0.452325 -3.8541e-04
18:73301247 C T 0.053308 5.3955e-05
18:73305471 C T 0.329372 -8.2935e-05
18:73305577 C T 1.915315 -8.4169e-05
18:73311477 G A 1.299184 -1.0173e-05
18:73315887 A C 0.132375 -1.2674e-04
18:73323916 A G 0.084886 9.1502e-05
18:73326460 A G 0.112576 -4.5829e-05
18:73330298 T C 0.043065 -3.8191e-05
18:73337998 G A 0.021045 6.9884e-05
18:73340707 T C 0.065113 1.0143e-04
18:73342167 A G 0.023016 6.8169e-05
18:73345607 T A 0.103783 -2.8616e-04
18:73350421 G A 0.115315 1.0603e-04
18:73350978 G A 0.232565 6.1144e-05
18:73352085 A G 0.045054 6.6212e-05
18:73353463 A G 0.289310 -4.8283e-05
18:73356602 T A 0.032970 -4.6295e-05
18:73359444 T G 0.567903 -4.5912e-05
18:73362889 T C 0.139934 -1.2561e-04
18:73363098 T G 0.044567 3.1922e-04
18:73365453 T C 0.043341 1.7172e-04
18:73366794 C A 0.348879 -4.0908e-04
18:73369072 T C 0.040906 2.6664e-05
18:73370177 T C 0.118201 4.6511e-05
18:73371674 A C 0.035035 5.6401e-05
18:73378588 G A 0.039592 -8.5297e-06
18:73378887 C T 0.989481 -1.7783e-05
18:73378941 T C 0.281981 -3.8790e-04
18:73379037 T C 0.105059 1.8579e-05
18:73380315 A C 0.033344 1.1010e-04
18:73384142 C T 0.112644 -5.5083e-05
18:73390999 G A 0.141047 1.2897e-04
18:73391788 A G 0.532940 1.0644e-05
18:73400644 T C 0.042685 -9.2311e-05
18:73400861 T C 0.112339 -9.7582e-06
18:73408347 A G 0.043711 2.5341e-04
18:73410170 T C 0.402178 5.1726e-05
18:73411143 C T 0.045911 4.4258e-05
18:73411316 G A 0.114861 5.8419e-05
18:73418328 T C 0.060614 8.9944e-05
18:73418383 T C 0.165926 -7.9468e-05
18:73422776 T G 0.066778 -4.4973e-05
18:73430995 T C 0.079080 2.3388e-04
18:73435422 T C 1.860069 -1.4157e-05
18:73441984 A G 0.159574 1.2736e-05
18:73443995 G A 0.042883 1.7644e-04
18:73451915 A G 0.024281 2.2991e-05
18:73452801 G A 1.894429 7.2545e-06
18:73453920 T C 0.029592 -6.3342e-05
18:73456000 G A 0.056281 3.4582e-05
18:73468944 T G 0.025505 1.4749e-04
18:73470471 G A 0.061565 -9.5147e-05
18:73472400 G A 0.027105 -1.7643e-06
18:73480136 A G 1.494922 -1.0147e-05
18:73481577 C T 0.902368 -2.3393e-05
18:73486346 A G 0.049543 4.5416e-05
18:73486706 C T 0.766575 -6.6775e-05
18:73488628 G A 0.087772 -2.3825e-05
18:73493020 T G 0.520768 -4.7667e-05
18:73493994 A G 0.253441 -3.5275e-05
18:73494104 T C 0.243886 8.2572e-06
18:73497013 C A 0.112352 -2.2981e-05
18:73501108 G A 0.062049 6.8049e-05
18:73508200 C T 1.443409 1.2797e-05
18:73516216 C T 0.090949 -2.9797e-05
18:73516816 C T 1.334312 -3.8109e-05
18:73516817 A G 0.091972 -1.6533e-04
18:73518619 G A 1.442503 -1.3100e-05
18:73518985 T G 1.031974 -1.4366e-05
18:73520610 C T 0.051098 1.0290e-04
18:73521377 C T 0.412259 -2.0000e-06
18:73522705 T C 0.048537 4.9109e-05
18:73525270 G A 1.538824 2.9908e-06
18:73526221 T C 0.047722 1.0747e-04
18:73526673 G A 0.048712 -2.9268e-05
18:73526775 T A 0.179678 -5.3996e-05
18:73526880 A C 1.548513 7.2458e-05
18:73527405 C T 1.963485 2.6231e-05
18:73527636 T C 1.159383 6.9054e-05
18:73530634 G A 0.029371 3.1542e-07
18:73531933 T G 1.787728 -5.5713e-05
18:73535488 C T 0.774725 -4.2994e-05
18:73544968 T C 0.814028 -4.8245e-06
18:73548411 C T 0.350522 1.8445e-05
18:73550547 C A 0.020636 2.4665e-05
18:73557487 C A 0.147334 2.2736e-05
18:73565887 C T 0.550132 1.2055e-06
18:73565999 G A 0.275668 5.5396e-04
18:73574147 A G 0.066616 -4.6438e-05
18:73575051 G A 0.065726 1.1031e-05
18:73578787 C A 0.069589 -7.0986e-06
18:73582290 T C 0.104195 3.1162e-05
18:73582588 A G 0.146925 8.6951e-05
18:73584041 A G 0.091335 -8.8970e-07
18:73591338 G T 0.818829 2.7164e-05
18:73592876 T C 0.060595 1.1562e-05
18:73593143 A G 0.038670 -8.6629e-05
18:73594467 A C 0.449826 1.5215e-05
18:73598902 T G 0.072815 4.3811e-06
18:73600247 C T 0.338399 -2.0379e-04
18:73600456 T C 0.054668 -2.6257e-05
18:73600653 T C 0.022620 -7.1427e-05
18:73602051 G A 1.079836 8.5841e-05
18:73611978 C T 0.185125 -4.2630e-05
18:73612099 T C 0.076262 -4.9563e-05
18:73612858 T C 0.837213 -5.7727e-05
18:73613344 A T 0.260722 -1.8839e-05
18:73613670 A G 0.421766 -1.8176e-04
18:73614805 G A 0.044691 -1.3287e-05
18:73619860 C T 0.300709 1.1412e-04
18:73634946 A G 0.515117 1.4111e-04
18:73636305 G A 0.527870 4.6874e-05
18:73639287 T C 0.277460 7.4858e-05
18:73643023 A G 0.386988 -3.4769e-04
18:73646560 T C 0.046797 -2.6640e-05
18:73658541 A C 0.108859 2.8771e-05
18:73661225 A G 0.284153 -1.3358e-05
18:73674222 G A 0.817261 1.3600e-03
18:73685460 A G 0.046784 1.7524e-05
18:73693542 A G 0.067839 -7.8408e-05
18:73694295 T C 0.047430 -3.0157e-05
18:73694904 T G 0.549811 -2.0717e-05
18:73699416 C G 1.663773 -8.1097e-05
18:73703866 A G 0.069303 5.4930e-05
18:73708007 C T 0.145825 3.2097e-05
18:73708862 A C 0.044597 -7.2767e-05
18:73710548 G A 0.809419 2.4606e-05
18:73716244 A G 0.057846 -9.4395e-06
18:73718491 T C 0.100719 4.2174e-05
18:73719331 T C 0.532706 -1.7740e-06
18:73727649 A G 0.973641 -4.6643e-05
18:73730213 C T 0.207232 -3.9085e-06
18:73730560 T C 0.054279 3.5396e-05
18:73742753 G C 0.058686 1.1272e-05
18:73743388 A G 0.504951 2.5773e-05
18:73745349 C T 0.433529 1.6058e-05
18:73747160 A G 1.489300 -3.1455e-05
18:73748798 T C 1.933923 -5.4079e-05
18:73752499 A G 0.667713 -3.5452e-07
18:73754405 T C 1.925585 -6.8266e-05
18:73755205 G A 0.057200 1.4244e-04
18:73755357 T C 0.340703 -2.7269e-06
18:73757425 G A 0.057537 -5.4370e-05
18:73757789 A G 1.578844 -9.6869e-06
18:73758784 A G 0.041088 -1.4646e-05
18:73758973 A C 0.040663 -4.1150e-05
18:73761639 C T 0.141538 7.3359e-06
18:73769749 G A 0.648368 1.2912e-05
18:73770509 T C 0.082413 -1.9706e-05
18:73770811 T C 0.139240 -1.3057e-05
18:73771458 T C 0.336494 1.5670e-05
18:73772118 C T 0.064058 1.5951e-05
18:73773034 T C 0.067005 9.8574e-05
18:73773096 G A 1.844944 3.6851e-05
18:73776776 T C 0.310625 1.6846e-07
18:73784370 A G 0.879420 9.0500e-06
18:73785500 G A 0.447463 -1.2291e-05
18:73787298 C T 0.432419 9.9291e-05
18:73789001 G C 0.030049 4.4834e-05
18:73800017 T C 0.074435 -6.0035e-05
18:73805342 C A 1.461695 -3.8597e-06
18:73806904 A C 0.073662 4.4695e-05
18:73807840 A G 0.026378 5.6741e-05
18:73812477 T C 0.023376 4.7513e-05
18:73812794 G A 0.327010 -3.8023e-05
18:73814961 A G 0.079680 -4.4306e-05
18:73815059 A G 1.839121 -1.4925e-05
18:73822521 A G 0.389691 -5.2426e-05
18:73825943 C A 0.027235 -3.2529e-05
18:73829526 A G 0.115942 -5.5522e-05
18:73832081 A G 0.101972 2.8193e-05
18:73833744 C G 0.667284 -8.6356e-05
18:73834371 G T 0.353264 7.1252e-05
18:73835213 C G 0.157179 -1.8472e-04
18:73844914 A G 1.333751 1.5120e-05
18:73849418 A G 0.059047 8.1835e-05
18:73854445 G A 0.241250 -4.3952e-06
18:73862720 G A 0.060397 1.5723e-05
18:73865727 T C 0.139045 9.7922e-06
18:73867730 A G 0.429264 -2.0247e-05
18:73878489 C A 0.294075 1.9862e-05
18:73885597 C G 0.104231 6.3612e-05
18:73888393 A G 0.888801 -2.7225e-05
18:73893992 T C 0.640965 1.6488e-04
18:73900094 G C 0.999711 -1.6952e-05
18:73900885 C T 0.062341 2.1450e-04
18:73905874 A G 0.024019 7.9612e-05
18:73906940 A G 0.061812 1.2513e-04
18:73915191 T C 1.103997 3.6873e-06
18:73917143 T C 0.209857 3.0002e-05
18:73919902 C T 0.035541 1.0341e-05
18:73927488 G A 0.116740 -2.9558e-05
18:73927614 A C 0.050452 -7.6286e-05
18:73939652 C T 0.262364 -5.7543e-05
18:73941774 T G 0.157763 -9.4340e-05
18:73946586 C T 0.025482 -4.8539e-07
18:73955305 C T 0.090423 -9.4874e-05
18:73962969 A G 1.888401 -1.0173e-05
18:73971950 T C 1.356117 -2.5206e-05
18:73972987 C T 0.084003 -9.5871e-05
18:73985827 A G 0.318980 1.0671e-05
18:73989189 T G 0.056522 -5.8978e-05
18:73992392 C T 1.351035 1.5091e-05
18:73993545 A G 1.313692 1.2653e-05
18:73996432 A G 0.048485 8.9472e-05
18:74007755 A C 1.933952 4.2465e-05
18:74010296 A G 0.539405 -1.5582e-05
18:74014086 T C 0.060007 3.6689e-05
18:74023577 A C 0.048193 6.2498e-05
18:74026188 G A 0.056804 -5.6254e-05
18:74028404 G A 0.794359 2.0283e-05
18:74029649 T C 0.522504 4.2102e-05
18:74031955 G T 0.387968 8.1615e-05
18:74033720 T C 0.312579 3.2317e-05
18:74040746 C A 0.333118 8.1792e-06
18:74050217 T C 0.034463 1.3395e-06
18:74051905 G A 0.054801 8.9657e-05
18:74052882 C T 0.156429 -1.1097e-05
18:74053266 A C 1.927133 -8.9938e-05
18:74053717 A G 0.093715 -4.1061e-05
18:74054590 A G 0.038800 4.3861e-06
18:74060109 A G 0.021701 -1.4472e-05
18:74060265 G A 1.927983 -1.0256e-04
18:74061486 A G 0.401055 2.0741e-05
18:74064965 T G 0.070985 4.8275e-05
18:74066688 A G 0.304059 2.4317e-05
18:74069122 T C 1.238527 -1.8449e-05
18:74069630 T C 0.030750 2.0934e-05
18:74069791 T C 0.091137 3.4467e-05
18:74069883 A G 1.739227 -2.1570e-05
18:74070562 C T 0.311209 4.5660e-05
18:74071078 C T 0.153972 -9.8659e-05
18:74073999 T C 0.115718 -2.9036e-05
18:74074237 C T 0.040163 6.4713e-05
18:74078079 C T 0.443282 -1.4548e-05
18:74078911 G C 1.271189 -6.5987e-05
18:74080670 C T 0.021967 7.0333e-06
18:74081272 A G 1.796757 -8.8379e-05
18:74082038 A G 0.109986 6.5926e-05
18:74082584 A G 0.571544 -2.4448e-04
18:74082657 A G 0.095448 -4.0721e-05
18:74084827 T G 0.020107 2.1876e-05
18:74086331 C T 0.093014 -2.4660e-05
18:74086357 A G 0.068141 5.8211e-05
18:74087050 A G 0.414151 1.3956e-04
18:74087104 T C 0.100719 6.4837e-05
18:74088737 A C 0.039173 5.4727e-05
18:74090931 T C 0.021935 -1.9538e-06
18:74091242 A G 0.020075 -1.6240e-05
18:74091718 A G 0.155952 2.1258e-05
18:74092242 G A 0.046940 4.5511e-06
18:74093172 A G 0.159165 5.5445e-06
18:74093322 C T 0.857041 -9.3046e-05
18:74096008 A C 0.317743 -1.4059e-05
18:74096061 C T 0.362690 1.0377e-04
18:74097875 C T 0.926925 3.1353e-05
18:74097959 G A 1.275094 2.6450e-05
18:74098782 T C 0.045927 2.9499e-05
18:74099301 G A 0.064130 3.9869e-05
18:74099430 C T 0.164323 -6.1047e-05
18:74100394 T C 0.056090 -4.5685e-06
18:74101941 A G 0.804593 -1.5691e-05
18:74102947 T C 0.732680 5.9369e-05
18:74107965 G C 0.131911 -6.3718e-05
18:74107976 C G 0.109424 -7.9329e-05
18:74108957 T C 1.263305 -1.0583e-06
18:74117767 T C 1.171947 -1.7006e-05
18:74128178 G T 0.173739 -4.5994e-05
18:74129718 T C 0.032315 2.4079e-05
18:74134573 G A 0.045986 3.3570e-05
18:74147231 G A 0.045856 4.1327e-05
18:74149526 C T 0.715912 1.5711e-05
18:74150026 C T 0.156208 4.8859e-06
18:74150646 G A 0.026508 4.0504e-06
18:74156967 T C 0.032743 2.8352e-05
18:74157596 A G 0.138584 -1.7079e-04
18:74161281 T C 0.340142 3.5883e-05
18:74173438 C A 0.142067 1.4638e-04
18:74178139 G T 0.194223 -7.2989e-05
18:74179590 C T 0.823068 2.0451e-05
18:74179944 A G 0.045090 -1.0531e-04
18:74184984 T G 0.027287 5.2389e-05
18:74186014 G C 0.380120 -1.3221e-04
18:74187439 G T 0.302251 2.6779e-05
18:74188768 G A 0.334579 -2.5664e-05
18:74193513 T C 0.071699 -7.0799e-05
18:74193697 G A 0.201474 5.1348e-04
18:74195213 G A 0.264019 7.1451e-06
18:74196618 T C 0.054921 1.3464e-06
18:74197366 A G 0.223107 -9.9302e-05
18:74197470 C T 1.303754 1.2876e-04
18:74198976 T C 0.387566 -2.6969e-05
18:74202656 A C 0.310511 1.0594e-05
18:74204579 A G 0.045489 -3.4584e-05
18:74208573 A G 1.936361 -1.3343e-05
18:74209002 G A 0.484828 -9.0163e-06
18:74211067 T C 0.570509 2.7395e-05
18:74212292 C T 0.325731 -3.3139e-05
18:74214523 A G 0.084321 -1.2009e-04
18:74214687 A G 1.639897 -3.5541e-05
18:74217633 A G 0.182460 -9.5938e-06
18:74219235 G A 0.319797 2.4151e-05
18:74221536 G A 0.239556 1.9384e-05
18:74226146 C T 0.227878 -2.6752e-05
18:74227171 C T 0.547756 1.7069e-06
18:74233066 T C 1.830676 -4.8442e-05
18:74233558 A G 0.068154 4.5707e-05
18:74234092 T C 0.092374 -2.3400e-05
18:74237615 T C 1.794920 -3.9026e-05
18:74245510 G A 0.154800 -6.5347e-06
18:74246616 C G 0.059732 3.5386e-05
18:74248237 G A 1.375069 1.8212e-05
18:74252603 G C 1.616680 3.3907e-05
18:74256556 A G 1.144001 -4.7595e-05
18:74260605 T C 0.036148 2.4269e-05
18:74261784 T C 0.075344 3.3069e-05
18:74263632 A G 0.172460 4.9509e-05
18:74265257 A G 0.099911 3.2285e-05
18:74266191 G A 1.909778 -2.2668e-05
18:74267140 A G 0.222331 -8.3698e-06
18:74268809 T C 0.028095 1.5606e-05
18:74269460 G A 0.971197 -6.8457e-06
18:74270848 C T 0.022590 1.1841e-05
18:74271486 T C 0.462107 1.6465e-04
18:74273830 C T 0.871786 4.0240e-05
18:74277880 G T 0.678236 -1.3491e-05
18:74280089 T C 0.153531 6.4969e-06
18:74281791 A G 0.038170 3.4263e-05
18:74282484 C T 0.268070 -2.3605e-05
18:74282531 A G 0.021565 2.8192e-05
18:74283359 T C 0.632902 -8.7877e-05
18:74284915 G A 1.557474 3.6095e-05
18:74286303 T C 0.570113 3.6847e-07
18:74287161 A G 0.249507 -3.2340e-04
18:74287847 G A 0.367338 -5.1741e-05
18:74290393 T G 0.206904 -7.0269e-08
18:74291344 T C 0.183564 -2.1418e-05
18:74291756 A G 0.818796 -2.9438e-06
18:74291820 C T 0.288203 -2.1810e-05
18:74293754 T C 0.053295 2.7710e-04
18:74294966 T C 0.025823 -7.5989e-06
18:74295221 A G 0.050569 1.8748e-05
18:74295607 G A 0.413999 -6.0424e-05
18:74296128 G A 1.405258 -9.1462e-06
18:74296190 T C 0.578315 7.8236e-05
18:74296852 A G 0.889222 1.1264e-05
18:74299559 T C 0.182525 -1.5544e-04
18:74299883 T G 0.885269 1.3329e-05
18:74301852 C G 0.875185 3.1455e-05
18:74302411 C T 1.175134 -1.3187e-06
18:74302463 C G 0.867155 3.4844e-05
18:74303494 A C 0.337003 3.0718e-06
18:74304743 T C 1.269183 -5.0083e-05
18:74307667 C T 0.133332 8.5103e-05
18:74310742 T G 0.927555 -7.2874e-05
18:74310918 A C 0.470040 -3.4965e-04
18:74313334 T C 0.457268 4.4398e-05
18:74318610 G A 0.136627 7.2296e-05
18:74326073 T C 0.030754 -1.4628e-05
18:74330000 A G 0.222402 -7.8696e-06
18:74331190 T G 1.060283 -5.4156e-05
18:74331360 G T 0.133991 -7.5187e-06
18:74333986 T G 0.148311 -2.2385e-06
18:74335183 G A 0.139876 1.7811e-05
18:74335699 A C 1.030205 1.1013e-05
18:74335739 T C 0.319638 -3.2005e-05
18:74338126 A G 0.339996 1.0981e-04
18:74339231 G A 0.830731 1.0785e-05
18:74343795 A C 1.722180 -3.9968e-05
18:74346698 A C 0.111595 2.4144e-05
18:74347150 A C 0.060468 -3.7101e-05
18:74348362 A G 0.340587 1.6884e-05
18:74348412 C T 0.029848 4.0792e-05
18:74350464 A G 0.024937 1.5970e-06
18:74351380 T C 0.076356 -2.7159e-05
18:74352588 A G 0.340093 -1.1614e-06
18:74352728 T C 0.561096 5.9436e-07
18:74352907 A G 0.189484 -2.0736e-05
18:74356573 T C 0.277833 6.1206e-06
18:74363032 A G 0.166718 -7.6123e-05
18:74370055 A G 0.100758 4.5126e-05
18:74372108 C A 0.921252 1.3358e-05
18:74378217 T C 0.838696 -7.9301e-06
18:74379542 A C 0.112004 -3.0638e-05
18:74383161 C T 0.254811 1.1378e-04
18:74383290 G A 1.649858 3.3639e-05
18:74391766 A G 0.259527 1.4076e-05
18:74391905 C T 0.743008 1.0595e-04
18:74392706 T C 0.022736 4.9600e-05
18:74392847 A G 0.110005 2.7046e-05
18:74393013 T C 0.264688 3.0759e-05
18:74393968 T C 0.141015 1.8537e-05
18:74401767 G C 0.567370 -2.4310e-06
18:74401930 G A 0.276145 3.0349e-05
18:74402320 A G 0.227167 8.5435e-06
18:74405645 G T 0.062477 2.8868e-05
18:74409558 G A 0.137831 2.8223e-05
18:74411944 A G 0.043571 8.9578e-05
18:74412879 A G 0.181132 -5.0594e-05
18:74417703 G A 1.614739 -1.3756e-05
18:74420740 T G 1.834028 -4.6332e-05
18:74421889 C T 0.074324 -2.7048e-06
18:74423495 G A 0.068696 4.7565e-05
18:74424743 G A 0.190483 -2.1208e-05
18:74433229 A G 1.384917 -1.3973e-05
18:74434230 A G 0.167955 1.4463e-06
18:74434894 T C 0.091546 2.2983e-05
18:74435154 G C 1.812146 -1.3846e-05
18:74435274 T G 0.094546 2.0457e-05
18:74435339 C G 0.118366 2.2152e-05
18:74437679 T C 0.355403 -3.1653e-05
18:74438313 A G 0.067784 -4.4215e-06
18:74439501 C G 0.496006 -2.6574e-05
18:74446157 A G 0.048410 3.4514e-06
18:74446700 T G 0.027391 -1.7732e-05
18:74449883 T C 0.974255 -1.9658e-05
18:74451296 T C 0.171885 -8.6170e-05
18:74453372 T C 0.140070 9.1604e-06
18:74453418 G A 1.570175 -1.0728e-05
18:74453939 C T 1.213350 -3.5207e-05
18:74461083 T G 0.177143 4.1814e-05
18:74466160 A G 0.544569 1.0512e-04
18:74466280 C T 0.402496 -9.4043e-06
18:74468837 G A 0.137646 1.6109e-05
18:74469712 G A 0.046518 2.4899e-05
18:74469736 A G 0.303335 -4.7056e-05
18:74469794 G A 0.217696 -6.4559e-05
18:74475370 G A 0.780191 3.6933e-07
18:74476752 A G 0.087269 -5.2322e-05
18:74481554 A G 0.770395 -3.4627e-05
18:74482377 G T 0.461393 6.1528e-06
18:74482432 T C 0.689239 2.4595e-05
18:74483961 A G 0.053954 -4.7343e-05
18:74485494 G C 0.040345 3.1978e-05
18:74487312 G A 0.050387 2.4905e-05
18:74488280 T G 0.820708 -5.7772e-06
18:74491333 A G 0.089216 2.0167e-05
18:74492548 G C 0.022960 -1.8196e-04
18:74495070 T C 0.053805 3.8625e-06
18:74499334 T C 0.159129 3.1602e-05
18:74505212 C T 1.576868 -1.8679e-04
18:74510038 C T 1.479511 -2.5959e-04
18:74524675 T C 0.050731 -5.3553e-05
18:74530989 G C 0.058067 2.5832e-05
18:74533711 C T 0.413045 -1.6449e-05
18:74541761 T C 0.049241 5.9266e-06
18:74546907 T C 0.043279 -3.1991e-05
18:74549962 G T 0.300385 -1.3394e-05
18:74556390 A G 0.507567 8.0843e-05
18:74560234 T C 0.099291 1.2370e-04
18:74574324 A G 0.707993 -2.2809e-05
18:74588654 T C 0.066567 -3.2828e-05
18:74597132 C T 0.041802 -8.3451e-06
18:74611127 G A 1.922121 3.9294e-05
18:74613914 A G 0.174453 -7.5595e-06
18:74616374 G A 0.049910 -5.8775e-05
18:74618715 G A 0.045785 1.1836e-04
18:74619094 T C 0.029134 -1.4885e-05
18:74625672 A G 0.106788 7.0974e-06
18:74639433 A G 0.030124 -1.2068e-05
18:74658435 T G 0.124897 1.7332e-05
18:74666508 A G 0.022964 2.7736e-06
18:74670914 A G 0.048469 -6.0125e-05
18:74671346 A G 0.130898 3.7498e-06
18:74672741 T C 0.071085 3.5754e-05
18:74692490 T C 0.028722 7.0400e-05
18:74693271 A G 1.331680 1.5257e-05
18:74697958 T G 0.312475 -4.3223e-05
18:74698121 T C 0.051715 -2.2160e-05
18:74702864 A G 1.509041 5.1739e-05
18:74704620 T G 1.048735 -1.7862e-04
18:74705726 T C 0.048543 2.1215e-05
18:74706459 T C 0.384037 -6.4911e-05
18:74707449 G A 0.690329 9.7886e-05
18:74708824 C T 0.106769 -6.6701e-05
18:74710266 T C 0.652958 2.3441e-05
18:74711368 T G 0.154907 2.5529e-05
18:74712382 T G 1.656979 -4.9894e-05
18:74714158 T C 0.169120 -4.9020e-05
18:74714283 A G 0.100479 -5.5597e-06
18:74714611 T C 0.072186 1.9243e-05
18:74716005 T G 1.712537 -1.2993e-05
18:74717976 T G 0.041929 -8.5611e-05
18:74720957 A G 0.155322 -6.5714e-06
18:74721151 T C 0.604083 3.6438e-05
18:74724257 T C 0.808598 -2.0131e-05
18:74725166 T C 0.150704 -5.3661e-05
18:74727631 T C 0.411701 -5.5302e-05
18:74728823 T C 0.055976 3.5025e-06
18:74732087 C T 1.136562 -8.5909e-05
18:74734018 G C 0.750444 -1.3742e-05
18:74735135 T G 0.074243 -1.8226e-06
18:74735170 T C 0.879787 -2.5679e-05
18:74735790 C G 0.060361 2.2546e-06
18:74739022 C T 1.304396 1.5859e-05
18:74743200 T C 0.258972 -5.5946e-07
18:74747424 T C 0.977844 4.2367e-05
18:74749507 T C 1.893838 2.9110e-05
18:74756277 C T 0.169565 -6.8429e-05
18:74757558 T C 1.680086 -1.2514e-05
18:74758528 C T 1.858105 -1.8380e-05
18:74762476 G A 0.548594 -3.1710e-06
18:74764108 A G 0.082079 -3.0475e-05
18:74767839 C T 0.825518 6.6736e-05
18:74768504 T C 0.128217 2.2766e-06
18:74769740 T C 0.206576 2.0169e-05
18:74770521 A G 0.135263 -5.6548e-05
18:74772300 A G 0.566040 -1.4025e-05
18:74775892 T G 0.305049 -1.1998e-05
18:74779866 A G 0.812214 5.7058e-05
18:74781717 C T 0.053558 7.0872e-05
18:74782069 C A 0.338639 -2.4363e-05
18:74784648 C T 0.534403 1.3485e-05
18:74785862 G A 0.041831 3.2338e-05
18:74786223 G A 0.927376 3.5735e-06
18:74786410 T C 0.120956 -4.5338e-05
18:74787881 T C 0.583294 -3.9356e-05
18:74790136 A G 1.699450 -9.8216e-05
18:74791169 G A 1.162064 2.3404e-05
18:74791866 C T 0.045158 2.0599e-05
18:74792437 A C 0.291731 8.7696e-05
18:74797513 A G 1.663506 1.7482e-05
18:74801678 A G 0.066791 -5.7836e-06
18:74803084 A G 1.678096 1.0970e-05
18:74803156 G A 0.306457 3.4958e-05
18:74804753 T C 0.220455 1.9651e-06
18:74804869 G T 0.298083 3.2640e-05
18:74805198 T C 0.089076 1.2014e-05
18:74805714 A C 0.316990 2.2946e-05
18:74807700 C T 1.494435 -1.2610e-05
18:74809685 G A 0.835791 4.4511e-05
18:74810658 T C 0.152628 -3.0916e-05
18:74810790 T C 0.029906 2.8757e-05
18:74811340 A G 0.505837 3.7359e-05
18:74811929 T C 0.997728 -4.1475e-05
18:74813387 A G 0.545176 5.6431e-05
18:74813565 A G 0.811902 -1.4013e-05
18:74815871 A G 0.162297 3.1839e-06
18:74815991 T C 0.861569 -2.8603e-05
18:74816492 C T 0.162106 -3.8931e-05
18:74817526 C T 0.059151 -1.0501e-04
18:74822804 C A 1.894049 -4.1920e-05
18:74825718 A G 0.062737 -7.6475e-05
18:74826732 G A 0.059251 -4.4335e-05
18:74827390 T C 1.024178 -5.1302e-05
18:74828191 A G 0.141197 -9.3865e-06
18:74828390 T C 0.067207 -4.5379e-05
18:74829614 A G 0.676739 -1.8142e-04
18:74831663 G A 0.217852 8.2664e-06
18:74836449 A G 0.043178 3.3327e-05
18:74838659 T C 0.917480 -5.1531e-05
18:74841548 T C 0.040845 3.6907e-05
18:74842207 A G 0.341190 -1.0030e-05
18:74842719 C A 0.674821 -1.8236e-05
18:74843381 T C 0.257320 -6.4694e-05
18:74845458 C T 0.314572 -6.5398e-05
18:74848698 C T 1.543284 -4.8113e-05
18:74849826 T C 0.025934 -4.0715e-05
18:74849968 A T 1.548211 -3.2159e-05
18:74852803 A G 0.498810 2.0450e-05
18:74859044 A C 1.219156 -2.3209e-05
18:74860683 T C 1.619312 3.9131e-05
18:74860785 A G 0.295237 -5.7814e-05
18:74862140 G A 1.450647 9.6738e-06
18:74867037 T C 1.954271 -1.0185e-04
18:74867847 A G 0.299963 -3.4691e-05
18:74867877 T C 0.047274 2.2586e-05
18:74870215 G A 1.205372 4.3904e-05
18:74874714 G A 0.518989 2.8252e-05
18:74876561 G A 0.040140 1.7615e-05
18:74883296 T C 1.574206 -2.3015e-05
18:74883525 G A 0.065960 -1.4304e-04
18:74886502 T C 0.081059 -3.5036e-05
18:74893310 A G 1.834944 -3.3945e-05
18:74894144 C T 0.103257 1.4317e-05
18:74896774 A G 0.340054 -2.0438e-05
18:74897480 T C 0.025281 -1.3902e-05
18:74903043 C A 0.238228 3.3898e-05
18:74905197 A G 0.047190 -4.6019e-05
18:74914304 C T 1.040488 -3.4949e-05
18:74915761 G A 0.056200 5.6629e-05
18:74916219 G A 0.128288 2.4098e-05
18:74925366 T C 0.027615 6.1146e-05
18:74928845 C T 0.301848 5.0318e-05
18:74933477 T C 0.208127 1.6056e-05
18:74934537 A G 0.684529 -5.6463e-05
18:74936640 C T 0.295367 3.0223e-05
18:74937461 T C 0.597050 -2.3763e-05
18:74939046 G A 0.107175 4.8140e-05
18:74944454 T C 0.039416 4.9419e-05
18:74945565 T C 0.038722 1.9781e-05
18:74950635 T C 0.366595 3.0932e-05
18:74952500 C T 1.490225 -3.6861e-06
18:74958649 T C 0.175624 -1.7980e-05
18:74959125 T G 0.906542 -2.4356e-05
18:74962645 C T 1.271806 -7.7150e-06
18:74962810 T G 0.054671 -5.4386e-05
18:74966736 G T 0.091358 -9.5620e-05
18:74967568 T C 1.312485 3.0447e-05
18:74968327 C T 0.483627 -7.4814e-05
18:74972716 C T 0.085315 9.3016e-05
18:74975540 A G 0.333660 4.3048e-05
18:74980601 T A 0.084964 -3.0552e-05
18:74985834 A C 0.053224 -1.5507e-04
18:74987632 G A 0.276983 1.3272e-05
18:74993939 A G 1.495818 9.6103e-06
18:74996585 T G 0.117305 7.8870e-05
18:74996863 C G 1.456499 3.5343e-05
18:74996891 T C 1.669102 5.0266e-05
18:75004691 G A 1.630325 1.2700e-04
18:75007160 C T 1.955488 2.0318e-04
18:75012479 A G 0.310842 -1.7590e-05
18:75015563 G A 0.351233 2.4724e-05
18:75016518 T C 0.039829 3.5447e-05
18:75016750 T C 0.900313 1.1589e-05
18:75031642 T C 0.095506 -9.0058e-06
18:75031759 G A 0.100560 -9.7997e-05
18:75031899 G A 1.833879 3.0259e-05
18:75032332 C T 0.022581 1.0455e-05
18:75032735 A G 0.468018 -2.2606e-05
18:75034097 C T 0.608137 -2.4213e-05
18:75035214 G A 0.236115 -5.5015e-05
18:75036094 T C 0.092153 -7.1066e-05
18:75037094 A G 0.041150 -6.2231e-05
18:75041151 T C 0.532657 -1.0149e-05
18:75049074 T C 0.916136 7.2191e-05
18:75050217 A C 1.953618 5.5856e-05
18:75051165 T C 0.025865 -9.0345e-05
18:75053258 T C 0.227680 -1.6965e-05
18:75053358 G A 0.414421 -4.3994e-05
18:75056828 C T 0.079622 8.1327e-05
18:75058448 T C 0.044886 -2.0950e-06
18:75065721 C T 1.405758 2.8686e-06
18:75066959 C T 0.085737 3.5171e-05
18:75072010 G A 0.034856 -5.0604e-05
18:75074068 G A 0.191379 -4.0539e-05
18:75077270 T C 0.148208 1.7322e-04
18:75077318 T C 1.680300 -2.6828e-05
18:75077761 C T 0.021318 -4.5203e-05
18:75081011 T G 0.040488 -8.2194e-05
18:75083553 A G 1.272108 -3.1256e-05
18:75083865 G A 0.074441 5.1797e-05
18:75084050 G A 0.041351 2.5566e-06
18:75086266 T C 0.277476 -2.7249e-06
18:75086410 G A 0.219322 -6.7919e-05
18:75086743 A G 1.336422 -5.6953e-05
18:75087254 G A 1.972719 -2.4918e-05
18:75088258 G T 0.297149 1.0884e-04
18:75089915 T C 1.261082 1.0594e-05
18:75090046 C G 0.094373 9.9006e-05
18:75090324 G A 0.171181 -8.8210e-05
18:75091213 T C 0.398260 -3.3586e-05
18:75091733 A G 1.219153 1.3646e-05
18:75091760 C T 0.810088 -1.7745e-05
18:75092207 A C 0.146390 -4.5052e-05
18:75092439 G A 0.062770 -8.9734e-06
18:75093387 G A 0.873380 2.3641e-05
18:75097088 T C 0.177040 7.6521e-05
18:75097238 G A 0.097207 5.6224e-05
18:75099945 A G 0.453432 2.2102e-05
18:75101231 G A 0.162521 -6.8651e-05
18:75102063 T C 1.351817 2.6479e-05
18:75102788 C T 0.111310 1.1007e-05
18:75103942 G T 0.106730 1.5677e-05
18:75107881 A G 0.037099 3.3688e-05
18:75109072 T C 0.166030 -5.1882e-06
18:75109282 T C 0.242721 -6.3911e-05
18:75110742 A G 0.227605 -1.5772e-04
18:75110854 A C 0.388870 1.8564e-05
18:75111430 C T 0.233714 1.0131e-04
18:75111455 A G 0.206355 -1.1996e-05
18:75113901 T C 0.972460 -2.0756e-05
18:75114227 C T 0.114929 1.5910e-05
18:75114991 G A 1.652997 -9.4362e-07
18:75115354 A C 0.103591 1.9111e-05
18:75115430 G A 0.649822 1.2634e-05
18:75116195 T C 0.031416 -1.3320e-05
18:75116488 T G 1.455872 -3.2356e-05
18:75116673 T C 1.672432 -3.8516e-05
18:75116779 C T 0.645700 1.2738e-05
18:75117883 G T 0.102488 6.9876e-05
18:75119965 A G 0.034684 -3.6133e-05
18:75121142 T G 0.045804 5.4250e-05
18:75121246 A G 0.030507 -1.2846e-05
18:75121928 T C 0.219666 8.9533e-06
18:75123462 T G 0.051143 -7.6074e-06
18:75126203 C A 0.924202 -3.7240e-05
18:75127352 A G 0.639712 -3.4848e-05
18:75135211 A C 1.767445 8.0427e-06
18:75135310 G T 0.806449 1.4573e-05
18:75135405 G A 0.133306 -1.0661e-06
18:75135444 T G 1.435684 1.1188e-05
18:75136413 C T 0.691086 -4.4868e-06
18:75143190 A G 0.053574 -1.2628e-04
18:75145141 G A 0.816157 6.7122e-06
18:75147561 T C 0.028063 3.4930e-05
18:75149349 T C 0.390331 7.9240e-05
18:75154179 T C 0.026508 4.5524e-05
18:75154972 T C 0.620731 2.3536e-06
18:75157956 G A 0.038861 -4.5196e-05
18:75164764 C T 0.266129 3.7633e-06
18:75164995 T C 0.692118 -4.9336e-05
18:75165248 A G 0.207835 -3.2802e-05
18:75170807 A G 0.037920 9.7608e-05
18:75170876 C T 0.216823 -1.3974e-05
18:75178881 G T 0.793427 1.4945e-05
18:75190133 G A 0.253931 -1.6841e-05
18:75198145 C T 1.052442 8.9091e-06
18:75198239 T C 0.076713 -2.5230e-05
18:75198579 T C 1.873786 -3.4482e-04
18:75203805 G A 1.155157 -8.1264e-06
18:75213478 T C 1.912621 -1.3928e-04
18:75215178 T C 0.898479 1.7006e-05
18:75216398 G T 0.350450 2.8043e-05
18:75216434 A G 0.076584 -7.8823e-05
18:75217833 T C 0.186475 -1.7451e-05
18:75218607 A G 0.357059 2.3215e-05
18:75220197 G T 1.051293 3.4196e-05
18:75223778 A G 0.844405 -7.5499e-05
18:75224932 G T 0.097194 5.6491e-05
18:75226162 A G 0.204551 5.2704e-05
18:75226684 A G 1.396225 -4.3753e-05
18:75230448 C G 1.963255 -7.3761e-05
18:75230596 C T 0.146929 1.0147e-05
18:75232689 T G 0.518434 1.1516e-04
18:75234568 G A 1.094055 -7.2430e-05
18:75237359 C T 0.024593 -1.4379e-05
18:75239655 C A 0.601581 -5.9763e-05
18:75240052 T G 1.216270 2.0274e-05
18:75240177 T G 0.528103 1.7718e-05
18:75240188 A C 0.054383 3.2111e-05
18:75242324 A C 0.358227 -2.0974e-05
18:75242528 G A 0.753673 -2.2453e-05
18:75253003 T C 0.023451 6.8978e-06
18:75255071 C T 0.163161 4.1647e-05
18:75258198 T C 1.156614 1.1919e-05
18:75262986 T C 0.037174 2.5601e-05
18:75276858 T C 0.842052 -9.6262e-07
18:75279281 G A 0.285646 -3.8377e-05
18:75285173 G A 0.052607 9.1392e-06
18:75288689 G A 0.221630 3.5727e-05
18:75289439 C T 1.655979 9.4775e-06
18:75299342 T G 1.495656 8.1531e-06
18:75301764 T C 0.276807 -4.7263e-05
18:75304495 C T 1.474221 2.2502e-05
18:75309886 A G 0.106688 -4.1078e-05
18:75310478 C T 1.041464 -5.5819e-06
18:75312002 G T 0.195453 9.1946e-06
18:75312553 A G 0.054782 1.8179e-06
18:75329421 A G 0.028303 2.5946e-06
18:75330850 A G 0.166390 7.0881e-05
18:75334777 A G 0.180996 -3.8238e-06
18:75340435 G T 0.293792 2.2338e-05
18:75342743 A G 0.109677 -5.9620e-05
18:75347019 A G 0.022087 -4.8007e-05
18:75348177 A G 0.043503 -2.4159e-05
18:75356045 G A 0.045512 -2.2898e-05
18:75357655 C T 0.039981 1.6918e-05
18:75358567 G A 1.207283 1.8891e-05
18:75364124 C T 0.459796 2.2108e-05
18:75364850 G A 0.760298 -1.6959e-05
18:75367176 A G 0.174099 2.4915e-05
18:75370593 G A 1.839024 4.4138e-05
18:75371290 T G 0.312112 -5.3249e-06
18:75372681 G T 0.088641 2.7786e-05
18:75373602 T C 0.049271 2.2736e-05
18:75374504 A G 0.103173 -5.0257e-05
18:75376376 T G 0.647566 3.4698e-06
18:75378498 A C 0.021760 -7.9293e-05
18:75378723 G A 0.502929 2.7407e-05
18:75378915 A G 0.446203 -1.0210e-05
18:75379348 A G 0.261387 2.9699e-05
18:75379519 T C 0.776251 -2.4574e-07
18:75379824 T C 0.131369 -3.0476e-05
18:75380585 C T 0.801000 -1.9591e-07
18:75383682 C G 0.509194 -4.1342e-05
18:75385251 G A 0.286470 -3.1305e-07
18:75386345 G T 1.008630 -1.2932e-06
18:75387195 T C 0.325101 -3.0271e-05
18:75388615 C A 1.896759 1.2490e-05
18:75389907 G T 0.396809 1.0335e-04
18:75390321 A G 0.057434 -1.1459e-04
18:75390410 C T 0.891644 -2.7409e-05
18:75391470 A G 0.043431 7.1034e-05
18:75393300 G A 0.340288 -2.8780e-05
18:75395691 G A 0.291978 1.0531e-04
18:75396598 A G 0.033198 6.7952e-06
18:75399198 C G 0.162391 5.4434e-05
18:75400314 G A 0.174414 1.6330e-05
18:75407600 A G 1.666210 4.7600e-06
18:75415278 G T 0.050867 -5.7935e-05
18:75415481 C T 1.671260 -8.6473e-05
18:75415649 C T 1.239270 -4.7233e-05
18:75421062 T C 1.124182 -5.7381e-05
18:75424346 T G 0.021594 -4.4768e-05
18:75426633 G A 0.106243 1.3465e-05
18:75426924 G A 0.101680 8.5773e-06
18:75427405 C A 0.432613 -6.8838e-07
18:75430693 T G 0.020445 1.1863e-05
18:75442570 G A 0.527694 2.0566e-05
18:75449524 A G 0.030361 3.6675e-05
18:75457272 T C 1.276999 -3.5726e-05
18:75457850 A G 0.020890 -1.1861e-05
18:75461117 T G 0.033120 5.7306e-06
18:75462026 G C 0.262727 4.8655e-05
18:75462812 G T 0.553268 1.4681e-05
18:75463942 G A 0.822957 -1.1546e-05
18:75464724 G A 0.584446 -4.1949e-05
18:75467313 C T 0.290378 -5.5419e-05
18:75470181 T C 0.346533 1.6281e-06
18:75470973 T C 0.123368 3.4836e-05
18:75472689 T C 0.324030 1.7364e-05
18:75474608 A G 0.087256 -2.9528e-05
18:75474664 T C 0.233629 -2.1571e-05
18:75475146 T C 1.170743 -2.4699e-05
18:75477273 A G 0.061507 7.1880e-05
18:75479149 A G 0.769162 3.0927e-05
18:75485034 G T 0.064100 2.9477e-06
18:75486675 T G 0.112878 1.8075e-06
18:75495524 A G 0.117435 -7.8038e-05
18:75505536 T C 0.044269 -4.2548e-05
18:75522790 T C 0.857307 2.6450e-05
18:75522951 G A 1.212392 2.6408e-05
18:75523645 T C 0.119713 -1.2245e-05
18:75536101 T C 0.055811 5.5701e-05
18:75537158 T C 0.077943 -9.2451e-05
18:75541168 C T 1.212392 2.9134e-05
18:75542468 T C 0.129321 -3.5401e-05
18:75544966 T C 0.053607 -2.2057e-06
18:75545647 G A 0.983632 5.7834e-05
18:75547999 G A 0.229105 -3.9836e-05
18:75548716 T C 0.570305 9.9275e-05
18:75550853 G A 0.145715 -3.6277e-05
18:75552386 A G 0.056590 -6.7932e-06
18:75554586 A G 0.043084 -8.8578e-05
18:75567269 G A 1.729616 2.3865e-05
18:75572412 A G 1.105227 -2.4459e-05
18:75573713 G A 0.707331 -8.2469e-06
18:75573817 T C 0.042357 1.3836e-05
18:75575735 T C 0.075237 -2.4385e-05
18:75576830 A G 0.045025 3.3366e-05
18:75578339 A G 0.418715 -1.5291e-05
18:75578926 G A 0.483017 -2.8266e-05
18:75581345 G T 1.774524 -3.0610e-05
18:75583711 C T 0.023649 5.8904e-06
18:75584253 A G 0.057288 1.7672e-04
18:75587367 G A 0.029874 4.4158e-05
18:75587548 A C 0.055467 2.1989e-05
18:75589220 C T 0.087924 2.6999e-05
18:75591259 A C 1.362992 -3.4817e-05
18:75592153 C T 0.926464 -5.1652e-06
18:75592661 G A 0.908963 3.6374e-05
18:75592909 C G 0.100128 -1.5306e-05
18:75597821 T C 0.027517 1.2133e-06
18:75600114 T C 1.391912 2.9901e-05
18:75603180 G A 0.071196 2.6881e-05
18:75607102 T C 0.022840 -7.3472e-05
18:75607548 C T 1.934270 4.1384e-05
18:75609131 G C 0.248949 -4.1100e-05
18:75609502 T C 0.346267 7.6586e-05
18:75610785 T C 0.312160 -6.0174e-05
18:75618039 T G 0.123365 -8.4390e-07
18:75619677 A G 0.290183 1.1681e-06
18:75623587 A G 1.592960 5.2408e-05
18:75629823 A G 1.289197 4.3927e-04
18:75630160 C T 0.103948 -9.6972e-05
18:75631868 G T 0.268833 -6.5900e-05
18:75632118 A G 0.079206 -1.3219e-05
18:75635002 A G 0.064487 2.7559e-05
18:75636583 C T 0.407637 -1.8157e-05
18:75644712 T C 0.589617 -1.0823e-04
18:75645380 A G 0.058836 -2.3659e-05
18:75650471 T C 1.922790 3.9000e-05
18:75650622 G T 0.296428 -7.8524e-05
18:75651913 C G 0.047031 -5.6958e-06
18:75654526 A G 0.236372 1.0212e-04
18:75658898 C T 0.198520 -3.9733e-05
18:75662168 A C 0.026450 -2.2278e-05
18:75662950 C A 0.160824 1.7840e-05
18:75671301 C T 0.388617 1.1442e-05
18:75679327 T C 0.061432 2.3021e-05
18:75681872 T C 0.052029 2.3677e-05
18:75683465 C T 1.879699 -1.9845e-06
18:75685585 A G 0.034681 4.2457e-06
18:75691691 T G 1.924075 2.2783e-05
18:75691825 G A 0.274337 -3.2891e-06
18:75697212 G A 0.327493 -4.6675e-05
18:75698350 G A 1.757974 -3.0617e-05
18:75699757 G A 0.208585 -4.3327e-05
18:75700853 A G 0.142956 -2.8445e-05
18:75700882 C T 0.132170 -6.4353e-06
18:75714129 T C 0.199945 2.4663e-05
18:75715671 G A 0.046895 1.3100e-05
18:75718413 C T 0.058041 1.3021e-06
18:75718996 C G 0.103666 -7.8816e-06
18:75719702 A G 0.040929 2.6051e-07
18:75720249 T C 0.124059 5.0952e-05
18:75721166 A G 0.089719 6.1270e-05
18:75721490 G T 0.187270 4.5977e-05
18:75721690 C T 0.334046 2.2831e-06
18:75773095 G C 0.209205 -3.6503e-05
18:75773172 C T 0.145351 5.4926e-07
18:75774651 A G 0.665061 -3.0913e-05
18:75779752 T G 0.790954 -1.2118e-05
18:75780603 G A 0.172087 -8.7586e-06
18:75781092 A G 0.604229 -2.8913e-05
18:75786206 C T 0.022422 -2.7951e-05
18:75786466 T C 0.025268 -2.6741e-05
18:75789633 T C 0.196491 1.7576e-06
18:75792407 C T 1.359467 -7.5794e-06
18:75794219 A G 0.025869 -6.0201e-07
18:75794836 C T 0.032704 9.1783e-05
18:75797076 C T 0.111595 -2.7088e-07
18:75797682 A G 0.147429 -2.8496e-05
18:75798241 A G 0.317879 1.3682e-05
18:75798446 A G 0.028881 1.2759e-05
18:75801269 G A 0.027485 -1.1474e-05
18:75801751 C T 0.033714 7.0363e-05
18:75804273 A G 0.052081 8.5100e-05
18:75810178 A G 0.032652 -6.2385e-05
18:75811677 C T 0.083442 -4.6199e-05
18:75812368 G C 0.126386 -4.0407e-06
18:75814363 C T 0.464347 3.6741e-06
18:75817587 T G 0.392252 4.7074e-06
18:75822334 G A 1.005404 -6.4436e-06
18:75823087 A G 0.125799 -2.5433e-05
18:75824499 C T 0.121962 -5.1478e-05
18:75825410 C T 0.274957 4.3607e-05
18:75828523 A G 0.297872 3.9174e-05
18:75828547 C A 0.189347 -2.4365e-05
18:75831718 G T 0.046106 1.5196e-05
18:75831848 T C 1.017160 -1.5548e-05
18:75834719 C T 0.093465 -8.4321e-05
18:75834869 C T 1.395446 1.5907e-04
18:75837458 T C 0.976699 3.9598e-05
18:75837574 G A 1.973054 -5.8806e-05
18:75838864 A G 0.038345 4.5879e-06
18:75839577 C T 0.096003 -1.2987e-04
18:75839663 T G 1.622727 -5.4559e-06
18:75840414 A G 0.128019 5.4615e-05
18:75844403 T C 0.097882 -2.9120e-05
18:75844725 T G 0.572096 -3.3276e-06
18:75844963 C T 0.164258 5.0653e-06
18:75846907 T C 0.455924 7.9428e-05
18:75850409 C T 0.038378 -4.8354e-05
18:75852649 G A 0.052776 -5.2735e-05
18:75853064 A G 0.879813 3.9181e-06
18:75853450 G A 1.039092 2.3990e-05
18:75854268 A C 0.092176 4.6883e-05
18:75856218 A G 0.153206 -3.2681e-05
18:75857072 T C 0.269829 -3.3953e-05
18:75860435 G A 0.406443 4.3072e-05
18:75861169 A G 0.038102 -2.1597e-05
18:75865312 C T 0.039037 3.8986e-07
18:75866629 T C 0.106587 -1.2438e-05
18:75868765 A G 0.031938 -1.0933e-04
18:75872384 A C 0.132612 -5.8637e-05
18:75878164 T C 0.164427 -1.9642e-05
18:75880013 A C 0.196079 4.6951e-05
18:75884353 T C 0.450984 1.1563e-05
18:75884515 A G 0.039647 -2.1575e-06
18:75885680 C T 0.545020 -2.0462e-05
18:75886438 A G 0.237992 -8.1715e-06
18:75887267 T C 0.211789 -1.3983e-05
18:75887620 G A 0.242097 -7.7532e-05
18:75887663 T C 0.621928 3.0807e-05
18:75889922 A G 0.107746 2.1115e-05
18:75891789 G A 0.535010 1.8755e-05
18:75893912 A G 0.316944 3.5037e-05
18:75895751 A G 0.138123 -1.5921e-04
18:75896719 T G 0.065081 -4.0075e-05
18:75905569 T C 0.061601 -4.5345e-05
18:75907992 T C 0.718408 -5.2870e-05
18:75911817 A G 0.067268 -2.9349e-05
18:75913770 A G 0.043457 -4.5696e-05
18:75914580 C T 0.312446 -1.1857e-05
18:75921074 A G 0.061449 -5.7888e-05
18:75921478 G A 1.087733 -3.6117e-05
18:75925327 A G 1.751651 -7.5006e-05
18:75926254 C T 1.422217 -1.5906e-05
18:75927285 A C 0.087535 -1.4244e-04
18:75927528 A G 0.128434 4.0534e-05
18:75929118 A G 0.079028 3.1256e-05
18:75930116 C A 0.147039 -4.2138e-05
18:75931944 A C 0.034363 3.4418e-05
18:75932454 T G 0.173989 1.2245e-04
18:75937574 G A 0.115529 5.5622e-05
18:75944681 T C 0.026670 -9.9167e-05
18:75952585 C G 0.245882 7.1774e-05
18:75959581 T C 0.036135 -1.3050e-04
18:75964002 C T 0.417358 -2.6491e-05
18:75964944 C T 0.047427 -8.2610e-06
18:75965188 A C 0.022347 -1.2818e-06
18:75966233 G A 1.008264 -4.5247e-05
18:75971244 A G 0.385131 1.1131e-05
18:75971840 A C 0.020744 4.2602e-05
18:75974429 A G 0.047998 3.6802e-05
18:75974753 T C 0.049579 -1.3044e-05
18:75976413 A G 0.029605 -4.3750e-05
18:75977216 T C 1.322388 7.9311e-04
18:75978508 T C 0.157036 -9.0696e-07
18:75981500 A G 0.802175 -2.7102e-04
18:75981554 T C 0.051380 1.0650e-05
18:75984675 C T 1.591779 2.8936e-05
18:75986534 G A 1.640945 2.9499e-05
18:75986884 C A 1.225583 6.9771e-05
18:75990165 G A 0.114199 2.5368e-05
18:75991625 G A 1.642179 2.2501e-05
18:75993202 A G 0.090433 1.5397e-05
18:75993269 T C 1.397066 1.8696e-05
18:75994697 C T 1.635898 9.1790e-06
18:75995705 G C 0.221750 -2.3604e-05
18:75996545 C T 0.046236 -1.4488e-05
18:75997902 C A 0.526649 2.0883e-05
18:75998841 A G 0.382415 -2.5997e-05
18:76000006 A G 1.373167 3.2036e-05
18:76003366 A G 0.172226 -5.1581e-06
18:76005598 G A 1.717155 8.9980e-05
18:76005756 T C 0.079196 -4.3025e-05
18:76006309 A G 0.162096 -1.5418e-05
18:76007306 G T 0.061471 -9.1654e-05
18:76007412 G A 1.595050 -2.1449e-05
18:76007415 T C 0.134452 -5.6112e-06
18:76008886 A G 0.021240 -8.2914e-05
18:76010729 G T 1.381759 -1.4452e-05
18:76017046 C T 0.229936 3.6425e-05
18:76018023 A G 0.277804 9.0075e-05
18:76019037 T C 0.105033 -5.5719e-05
18:76021251 T C 0.096103 -2.1358e-05
18:76022937 A G 1.671322 8.1768e-06
18:76024810 T C 1.669917 1.0847e-05
18:76031697 C A 1.948500 6.1840e-06
18:76034339 A G 0.085188 -2.7722e-05
18:76034737 T C 0.294899 2.1102e-04
18:76040023 A G 0.416943 1.6650e-05
18:76041604 T C 0.991275 -1.0308e-04
18:76044426 G C 0.080803 -1.4765e-04
18:76045443 G A 1.887210 1.6575e-04
18:76045841 C A 0.109654 -1.4191e-04
18:76046462 A G 0.508691 2.3781e-04
18:76049618 C T 0.032548 -6.8564e-05
18:76049883 A G 0.045577 -6.5664e-05
18:76053871 T C 0.093711 -5.0663e-05
18:76055542 C T 0.083435 1.0520e-05
18:76055720 T C 0.044139 -3.5325e-05
18:76055822 G A 1.390386 3.3935e-05
18:76059593 T C 0.663734 4.1495e-05
18:76059948 C T 1.803950 1.7084e-05
18:76063169 C T 0.132738 1.3749e-05
18:76063187 T C 0.549840 2.4005e-05
18:76067668 C A 0.909012 1.4841e-05
18:76075139 T C 0.022204 -1.3683e-04
18:76077355 G A 0.450676 7.0861e-06
18:76078316 G A 0.107986 -1.2248e-05
18:76080113 A G 0.281491 -3.5342e-05
18:76083345 T C 0.113014 -1.6804e-05
18:76085484 G T 1.650579 -8.2940e-05
18:76085641 T C 0.032389 -3.5745e-05
18:76089983 G A 0.217228 -1.5868e-06
18:76097571 A C 0.055463 -6.9989e-06
18:76100155 T C 0.226265 1.4078e-04
18:76112532 A G 0.167659 -1.9877e-05
18:76116136 G A 0.100648 -4.5800e-05
18:76122215 T C 0.105886 -3.9351e-05
18:76122871 C T 1.390918 -1.2920e-04
18:76125152 G A 1.857197 -1.0346e-04
18:76128452 T C 0.067567 -9.6409e-05
18:76129567 T C 0.248842 -5.4691e-05
18:76134672 G A 0.233902 -7.5722e-05
18:76135259 A G 0.052205 -7.2314e-06
18:76141745 T C 0.168682 1.1799e-04
18:76148662 A C 0.130872 -3.7657e-05
18:76151649 A C 0.079339 1.0513e-04
18:76151671 A G 0.340953 6.1386e-05
18:76152178 T C 0.352093 3.4798e-05
18:76155145 T C 0.478648 1.9104e-05
18:76161130 A G 0.039267 1.3168e-05
18:76173587 C T 0.075172 -7.7495e-05
18:76175621 T C 0.037628 -4.7076e-05
18:76178009 C T 0.088908 3.8542e-07
18:76178452 C T 0.787553 -4.9803e-06
18:76178967 T C 0.040598 9.9635e-06
18:76181109 G A 1.196069 1.2688e-05
18:76182269 T G 0.048800 -2.9027e-05
18:76182837 C T 0.028397 -4.9502e-05
18:76186060 C T 0.127922 -2.6863e-05
18:76186733 C T 0.736010 1.9618e-05
18:76186925 T C 0.059345 -1.3957e-05
18:76190752 T C 0.696577 -2.8828e-05
18:76192546 C T 0.087785 4.1703e-05
18:76194055 G T 0.419617 -2.8020e-05
18:76195919 T G 0.519223 7.2262e-07
18:76200167 T C 0.759678 1.4003e-05
18:76201124 T C 0.095873 3.9921e-06
18:76206094 T G 0.161833 3.1819e-05
18:76206462 A G 0.353605 5.8127e-05
18:76209915 T C 0.298340 -4.6715e-05
18:76211686 A G 0.033016 1.6556e-04
18:76214263 T G 1.221292 1.8258e-05
18:76215035 C T 0.065678 -5.2530e-05
18:76217356 T C 0.590889 3.0291e-05
18:76217577 T C 0.279157 -4.8408e-05
18:76217899 A C 0.273107 2.9234e-05
18:76223292 A G 0.049842 -2.9397e-05
18:76226178 A G 0.091465 4.3115e-05
18:76233405 C T 0.406076 2.0971e-04
18:76233783 A G 0.050488 -1.3977e-04
18:76240143 T C 0.027482 -5.9685e-05
18:76242834 C G 0.052490 2.7458e-05
18:76246966 C A 0.057070 -1.7634e-05
18:76247931 T C 0.044399 4.9247e-06
18:76248407 T C 0.355192 6.8458e-05
18:76249192 T C 0.109271 -8.9431e-05
18:76249252 T C 0.084880 5.6400e-06
18:76256535 C T 0.062659 -2.2401e-05
18:76258204 A G 0.247287 -6.9490e-05
18:76259262 T C 0.294383 4.9225e-05
18:76261025 C T 0.595787 1.4938e-06
18:76266026 T C 0.026511 -5.9014e-05
18:76266098 G A 0.027641 -6.3032e-05
18:76266704 T C 0.060494 4.0840e-05
18:76271531 T C 0.229358 -1.9729e-05
18:76275058 C A 0.245811 -4.4238e-05
18:76276530 A G 0.183710 3.9380e-05
18:76278620 T C 0.095980 -1.2233e-04
18:76280006 T C 0.080472 -1.0614e-05
18:76280573 C A 0.054282 4.2134e-05
18:76283262 T C 0.150791 4.0301e-05
18:76284400 T C 1.692880 1.4434e-05
18:76285682 T C 0.054821 -3.0662e-05
18:76288482 A G 0.125120 -5.9076e-05
18:76289298 T C 0.225155 -5.4763e-05
18:76297964 A G 0.495928 -7.3320e-05
18:76300026 T C 0.043058 -2.0427e-05
18:76302148 T C 0.064370 -1.0019e-05
18:76302356 T C 0.035148 7.6157e-06
18:76303034 A G 0.346114 2.9632e-06
18:76306171 G A 0.730018 -2.4984e-05
18:76306458 T G 0.602515 3.1827e-05
18:76310279 T C 0.038985 1.6595e-05
18:76318216 T C 0.362437 -8.6870e-06
18:76319120 C A 0.079897 -1.5770e-05
18:76326774 G T 0.259066 6.7356e-06
18:76331832 T C 0.092296 5.8040e-05
18:76337490 A G 0.661195 3.0052e-05
18:76339679 T C 0.168234 -2.8781e-05
18:76346728 C T 0.156156 2.3812e-07
18:76348780 A G 0.935874 1.8810e-05
18:76354537 G T 0.229319 -4.4938e-06
18:76356335 C G 0.026949 -1.5244e-05
18:76360597 A G 0.066804 -6.5014e-08
18:76361190 C T 0.328009 1.4211e-05
18:76361457 A G 0.549866 -2.1283e-05
18:76362390 A G 0.022967 -3.1813e-05
18:76365403 C T 1.047252 9.9113e-06
18:76368539 C T 0.089875 8.9983e-06
18:76372746 A G 0.057450 -4.3978e-05
18:76378760 A G 0.152550 -2.1903e-05
18:76380467 T C 0.039835 1.3238e-05
18:76385627 A G 0.048550 -5.3769e-05
18:76385777 A C 0.070884 -5.1643e-05
18:76387613 G A 0.381911 1.2386e-05
18:76389099 T C 0.030695 5.6143e-05
18:76389437 T C 0.126607 -4.3591e-05
18:76389467 A G 0.922329 1.3876e-07
18:76389999 A G 0.056515 7.5145e-05
18:76392603 G A 0.058320 -2.0188e-06
18:76397392 C T 1.127568 3.4235e-05
18:76404651 A G 0.044178 -1.0676e-04
18:76406408 C T 0.031059 -1.0050e-04
18:76406465 A G 0.191753 8.5930e-05
18:76408119 A G 0.472601 1.7485e-04
18:76409049 A G 0.816303 5.8503e-05
18:76409371 T C 0.841140 5.8212e-05
18:76412631 A C 0.094597 1.2368e-06
18:76416004 G A 0.534627 -8.3641e-05
18:76417532 C T 0.165650 -1.0640e-04
18:76418390 T C 0.227904 -2.0800e-04
18:76418601 G A 0.073932 -2.3906e-05
18:76421153 A G 0.032110 -8.8820e-05
18:76424290 G T 0.167789 -1.0361e-05
18:76430365 G T 0.917886 1.2034e-06
18:76431437 C T 0.181123 -4.8017e-05
18:76433554 C A 1.977367 3.6413e-05
18:76436996 T C 0.049358 7.3628e-05
18:76437601 C T 0.371093 -2.0866e-05
18:76438326 G T 1.903572 1.3634e-05
18:76439588 A G 0.038813 4.0221e-05
18:76440828 A G 0.066600 -8.2555e-06
18:76442139 T C 0.033977 9.7592e-05
18:76444233 G A 1.877392 2.9552e-05
18:76444608 A G 0.972937 4.7893e-05
18:76447263 G A 0.906892 4.4186e-06
18:76450480 T C 0.168487 6.7229e-05
18:76453854 A G 1.541622 -2.1525e-04
18:76458184 T C 0.091517 -8.7313e-05
18:76461168 C T 0.078336 -1.8552e-05
18:76463453 T C 0.069793 9.4146e-06
18:76466838 G A 0.071663 1.8190e-05
18:76469293 G A 1.867505 -1.2686e-05
18:76471389 A G 0.063536 7.9563e-05
18:76473675 G A 1.906152 2.2821e-05
18:76476200 T G 0.176637 1.3439e-04
18:76479319 T C 1.688502 -4.7121e-05
18:76480883 T C 0.528925 -3.1207e-06
18:76483606 T C 0.043035 -1.1996e-04
18:76484906 T C 0.551716 -1.5939e-05
18:76485052 C G 0.128181 -1.0417e-05
18:76485237 C G 1.635106 -4.8871e-05
18:76489201 T C 0.076759 3.1546e-05
18:76493215 T C 0.023457 5.2042e-05
18:76493780 C A 0.124423 1.5103e-05
18:76496647 A G 0.053795 5.3185e-05
18:76498136 T G 0.079927 2.3162e-05
18:76499842 T C 0.091465 5.1627e-05
18:76501477 A G 0.075107 -5.6806e-06
18:76501589 G A 1.272455 2.1324e-06
18:76503144 G T 0.386371 6.4297e-06
18:76503655 A G 0.030461 -1.5129e-06
18:76507775 G T 1.079521 1.3746e-05
18:76510528 A G 0.199851 -1.2688e-05
18:76516993 C G 0.029040 -4.6924e-05
18:76520845 C T 0.083935 3.0337e-06
18:76521953 G A 0.032503 -8.3848e-05
18:76524967 T C 0.092309 -5.2462e-05
18:76525711 A G 0.062286 -6.8593e-05
18:76526149 C T 0.545890 -2.0662e-05
18:76527234 A G 0.302913 2.6182e-05
18:76527698 A G 0.066875 5.9384e-05
18:76529976 G A 0.032516 -3.3678e-05
18:76530066 T C 0.328879 -2.0699e-06
18:76530270 A G 0.147273 -7.1665e-06
18:76530318 T C 0.026816 1.1119e-04
18:76531075 A G 0.512686 1.1179e-07
18:76531398 A G 0.072082 2.9133e-06
18:76533765 G A 0.865279 -2.1514e-05
18:76535286 T C 0.130041 -2.5536e-05
18:76535927 T G 0.595352 5.9777e-05
18:76537186 G A 0.419952 -5.1643e-06
18:76539807 G T 1.710321 -2.8330e-05
18:76541400 G T 0.101508 -4.3330e-05
18:76543576 T G 0.022185 -9.0367e-05
18:76546799 C G 0.095915 2.9557e-06
18:76552667 A C 0.196125 -5.1005e-05
18:76557336 G C 0.357052 -9.9129e-06
18:76558216 C G 0.109307 6.1750e-06
18:76560025 C T 0.563206 -4.1902e-05
18:76562160 T C 0.107665 1.2745e-05
18:76563678 A G 0.197218 -7.3482e-05
18:76572981 C A 0.132712 -9.2177e-05
18:76573589 G A 0.152378 1.3445e-05
18:76574907 G A 0.248044 6.7367e-06
18:76580335 T C 0.030416 1.2740e-05
18:76580954 A G 0.077229 -3.1997e-05
18:76583896 A G 0.074610 1.9667e-05
18:76588901 C A 0.189471 3.0301e-05
18:76591092 G A 0.756332 1.2809e-05
18:76591635 G A 0.207595 -5.1887e-05
18:76606328 T C 0.053954 2.5424e-05
18:76607837 A G 0.192191 7.0466e-05
18:76609789 A G 0.532982 1.7971e-05
18:76610650 A G 0.037771 -1.7184e-04
18:76613103 A G 0.057310 6.9369e-05
18:76616271 A G 0.103286 5.7300e-05
18:76617055 C G 0.041234 -3.9253e-05
18:76617227 C A 0.141193 -3.7421e-05
18:76618847 C T 0.130564 1.2125e-04
18:76620092 A C 0.111394 5.1439e-05
18:76622938 C T 1.600620 3.3267e-05
18:76626883 C T 1.001863 1.6578e-04
18:76628060 G A 1.917629 4.8609e-05
18:76632909 C T 0.108616 -4.5971e-05
18:76636952 G A 0.288947 1.8307e-05
18:76641125 C T 0.188302 1.6265e-06
18:76642118 G T 0.121914 -1.0854e-04
18:76650871 G A 0.854769 3.9893e-05
18:76653850 A G 0.056216 1.9585e-05
18:76654587 A C 0.063234 6.4458e-05
18:76655567 T C 0.081553 -6.7475e-06
18:76657579 G A 0.040601 -2.1081e-06
18:76660408 A G 0.149188 -3.1071e-06
18:76669931 T C 1.364453 3.5103e-06
18:76676102 A G 0.130103 2.8438e-05
18:76680089 G A 0.109002 1.0253e-04
18:76681837 C T 0.094124 -4.1351e-05
18:76686283 G A 1.315150 3.2914e-05
18:76689018 C A 0.038141 1.2006e-05
18:76689382 T G 1.830741 3.8525e-05
18:76692249 A G 0.348341 -5.4984e-06
18:76701830 A G 0.088775 1.1002e-05
18:76701908 T C 0.224165 -1.5156e-05
18:76703479 T C 0.073312 -1.3062e-04
18:76703733 C T 0.080027 -7.7228e-05
18:76704368 T C 1.216229 7.4629e-06
18:76708318 A G 1.895328 -3.5882e-05
18:76712173 C T 1.836609 3.9765e-06
18:76712606 G A 0.218040 6.7994e-06
18:76712774 A G 0.052776 -8.0333e-05
18:76715496 A G 0.053931 -5.5051e-05
18:76720952 T C 0.088018 8.0478e-06
18:76727193 A G 0.114997 -5.8351e-05
18:76729951 T C 0.095376 2.2550e-04
18:76730738 C T 0.053243 -1.0103e-04
18:76736380 T C 0.319960 -4.8285e-05
18:76738289 T G 0.025765 7.9837e-05
18:76742544 C G 0.122608 -2.0943e-05
18:76744480 A G 0.051702 -2.4998e-05
18:76745483 A G 0.071676 3.4749e-05
18:76745589 T C 0.171908 -2.8660e-05
18:76750101 A G 0.102576 3.4778e-05
18:76751058 T C 1.575842 -3.8446e-05
18:76751727 A G 0.092335 -6.6586e-06
18:76751819 C T 0.036868 -3.4752e-05
18:76754549 C T 0.099154 1.1431e-04
18:76758884 G A 1.703922 -3.0477e-05
18:76760225 G T 0.162628 5.1831e-06
18:76763842 G A 1.057310 3.6763e-05
18:76764853 G A 0.036768 3.7415e-05
18:76769224 A C 0.038310 1.2109e-04
18:76770820 G A 0.542144 2.7256e-05
18:76773001 A G 0.120440 -8.6634e-06
18:76774276 C A 0.611769 2.5469e-05
18:76777959 G A 0.346714 -1.6198e-05
18:76778080 C T 0.293075 -1.9767e-05
18:76778425 C T 1.018825 -9.8085e-05
18:76778852 A G 0.088048 -7.2263e-06
18:76778992 A G 0.092024 -1.4755e-05
18:76804103 C T 1.177049 1.4025e-04
18:76806371 A G 0.100031 -1.0027e-05
18:76812450 T C 0.643947 -2.6689e-05
18:76816168 C T 0.054632 -5.2887e-05
18:76819786 G A 0.683578 -2.1356e-04
18:76821509 A G 0.197494 -9.8256e-05
18:76824237 A G 0.215336 2.7965e-05
18:76828514 C T 0.047005 2.6688e-05
18:76834577 A G 0.158964 -4.1861e-05
18:76877091 A G 0.024061 6.2048e-05
18:76877445 C T 0.039095 6.9814e-05
18:76883789 T C 0.025830 -3.1301e-05
18:76892497 T C 0.030731 7.3832e-05
18:76916225 C T 0.261471 1.1177e-05
18:76924365 T C 0.048079 3.7486e-05
18:76925069 A G 0.051150 -5.5487e-05
18:76951800 C T 0.053789 -7.4236e-05
18:76955748 T C 0.941843 -1.6846e-04
18:76956791 A G 0.335767 -1.8372e-05
18:76956886 A G 0.065584 1.9371e-05
18:76966335 T C 0.660189 -5.4454e-06
18:76977974 A G 0.107675 4.0424e-05
18:76979567 T C 0.665636 -6.5596e-06
18:76979647 A G 0.020059 4.0339e-05
18:76987492 G A 0.323241 1.6412e-04
18:76989089 G A 0.053915 5.5021e-05
18:77001222 G C 0.461705 -3.1898e-05
18:77012604 A G 0.051643 6.0585e-05
18:77018782 G A 0.049319 3.5788e-05
18:77018871 G A 0.044795 -6.2303e-05
18:77020146 A G 0.187400 -2.6886e-06
18:77024881 C A 0.361914 -1.0240e-04
18:77030181 A G 0.036184 -1.4485e-05
18:77060033 G A 0.031448 -2.7903e-05
18:77063512 G A 0.022490 4.4550e-05
18:77066147 C T 0.096396 -4.3982e-05
18:77072639 T G 0.065892 -6.5919e-05
18:77072740 A G 0.105672 5.0535e-05
18:77073122 C T 0.047635 3.4862e-05
18:77074423 C T 0.035249 -7.4046e-05
18:77074487 A C 0.035164 -6.7035e-05
18:77081757 T C 0.066859 2.1362e-05
18:77086759 C A 0.571574 7.4843e-06
18:77091153 T C 0.038644 -5.6847e-05
18:77091283 A G 0.800013 4.8168e-05
18:77097360 T A 0.194976 -6.1686e-05
18:77100592 C T 0.025859 -5.0705e-05
18:77106791 A G 0.045963 -8.4823e-05
18:77109150 A G 0.908184 -3.0037e-06
18:77120293 A G 0.537493 -4.0154e-05
18:77129022 C T 0.065029 1.2497e-05
18:77132006 T G 0.536227 -3.7603e-05
18:77137155 A G 0.054792 1.9642e-06
18:77138068 C T 0.914225 -1.6067e-06
18:77139494 A C 0.146322 4.1728e-05
18:77143277 G A 0.046330 -1.2337e-04
18:77144045 C G 0.097249 7.9076e-05
18:77145204 C T 0.103007 3.5703e-05
18:77147706 T G 0.099895 1.0119e-05
18:77147758 A G 0.788156 3.5143e-05
18:77149289 A G 1.840909 4.3504e-05
18:77150977 C T 0.189224 1.4416e-05
18:77155184 A G 1.040718 2.5451e-04
18:77157017 T G 0.123634 -3.0494e-06
18:77157846 C T 0.313442 6.5239e-05
18:77158019 G A 1.632477 8.1947e-05
18:77161063 G C 0.068995 5.1044e-05
18:77161396 T C 0.045343 1.9781e-05
18:77162462 G A 0.724072 -1.2820e-05
18:77162713 C T 1.810607 -1.0349e-04
18:77164243 A G 1.131816 -3.5130e-05
18:77164766 T C 0.116032 -4.3034e-05
18:77166453 G A 1.884682 -1.1162e-04
18:77167920 A G 0.212026 -9.7487e-05
18:77168753 T C 1.126984 -1.6923e-05
18:77169571 T C 0.221695 -1.2211e-04
18:77170477 A C 0.244564 1.1604e-04
18:77175007 C T 0.036288 1.2959e-05
18:77176537 T C 0.340687 -1.6808e-04
18:77180758 T C 0.054879 -3.3767e-04
18:77181200 T C 0.074149 8.3191e-05
18:77182003 G T 1.044538 1.4881e-05
18:77187165 G A 0.777861 -8.4722e-05
18:77191247 T C 0.333858 1.7421e-05
18:77199460 A G 0.052409 2.4746e-05
18:77199479 A G 0.347789 -4.3404e-05
18:77201837 C T 0.463360 4.9891e-05
18:77203088 A G 0.064678 -3.3329e-05
18:77203558 T G 0.038069 -3.4605e-05
18:77208922 T C 0.144858 2.4977e-06
18:77210255 C T 0.375706 -4.4545e-05
18:77211956 T C 0.130515 -4.2060e-05
18:77212281 A G 0.045028 -5.4560e-05
18:77214995 T C 0.253162 -3.7367e-05
18:77217019 G A 0.293484 -2.7720e-05
18:77217164 T G 0.169084 -9.7627e-06
18:77218855 A G 0.626946 2.8630e-06
18:77227554 T C 0.027401 6.9279e-05
18:77227678 A G 0.082614 2.1074e-05
18:77230355 C G 0.548565 1.0387e-05
18:77230398 G A 0.037904 5.7990e-05
18:77230567 A G 0.024992 -1.1004e-04
18:77233125 A T 0.030026 -1.1707e-05
18:77236480 C T 0.036330 -3.6102e-05
18:77236636 A C 0.040488 4.7090e-05
18:77241092 T C 0.109148 -5.9334e-06
18:77241665 G A 1.053928 -1.2014e-05
18:77241715 A G 0.062461 2.0198e-05
18:77244747 T C 0.120330 -1.4426e-06
18:77246406 G T 0.902180 4.2718e-05
18:77250638 A G 1.234775 2.0237e-05
18:77250669 A G 0.196319 1.7313e-05
18:77250717 T C 0.238053 1.6054e-05
18:77251241 A G 0.084357 -4.3462e-05
18:77255511 G A 0.169951 2.0536e-05
18:77264005 T G 0.026443 -5.9905e-05
18:77264121 T C 0.072724 3.1864e-05
18:77264539 A G 1.583301 2.7394e-05
18:77264653 T C 1.403281 2.2568e-05
18:77268754 T C 0.099690 4.2679e-05
18:77270565 C T 0.026109 1.1684e-05
18:77271091 G A 0.083406 -6.8360e-05
18:77275766 C T 0.468560 -3.7593e-06
18:77276168 A G 0.352437 -2.5790e-05
18:77276440 T G 0.111930 7.5483e-05
18:77277474 A G 0.941589 -4.7586e-05
18:77277719 A G 0.751099 5.0678e-05
18:77277850 C T 0.195605 -5.7282e-04
18:77278071 A G 0.088677 -9.7371e-06
18:77278268 T C 0.172768 -3.5856e-04
18:77279750 A G 0.876807 2.7332e-05
18:77279921 A G 0.130142 -2.6018e-05
18:77280480 A G 0.138947 -4.1022e-05
18:77284520 T C 0.106480 -9.8998e-05
18:77285643 A G 0.117548 -4.2117e-05
18:77287075 A G 0.130986 -1.0427e-04
18:77287796 T C 0.140268 -6.3591e-05
18:77288425 T C 0.053548 -3.3554e-05
18:77288681 G A 0.070102 -3.3685e-05
18:77288806 C T 0.420968 -7.4343e-06
18:77290026 C T 1.146620 -4.5918e-05
18:77290358 A G 0.096253 1.2873e-05
18:77290581 T C 0.220630 1.8334e-05
18:77290985 T C 0.325341 -8.6257e-06
18:77291379 A G 1.155485 1.0151e-05
18:77291418 A G 0.889852 1.7740e-05
18:77292708 C T 1.693883 -2.7699e-06
18:77293378 C G 0.213850 -1.1449e-05
18:77295373 T C 0.224343 -6.9509e-06
18:77299280 A G 0.074766 -8.5416e-05
18:77299522 G A 0.026323 9.2111e-06
18:77312681 A G 1.293517 4.1986e-05
18:77314392 A G 1.310472 2.4361e-05
18:77321874 A G 0.344709 -6.2446e-06
18:77321945 T C 0.244243 1.6638e-05
18:77322227 A C 1.304260 3.5003e-05
18:77326275 A G 0.789192 -1.5019e-05
18:77326907 A G 0.299382 -3.6412e-05
18:77328026 G A 1.540460 -5.8690e-05
18:77330508 A G 0.176056 3.0530e-05
18:77332718 G A 1.944761 3.6485e-05
18:77335051 T C 0.143534 -2.2416e-06
18:77335535 A G 1.037845 -1.5803e-05
18:77339949 C T 0.123485 6.9906e-05
18:77344268 A G 0.054055 4.4746e-05
18:77344413 T C 0.229264 -1.6429e-05
18:77346380 G A 0.061212 4.0630e-06
18:77347898 T C 0.064042 3.8732e-05
18:77349075 G A 0.995148 -3.5814e-05
18:77349194 A G 0.061312 -5.7514e-06
18:77350896 A G 0.062429 -2.9797e-05
18:77351572 C T 1.850923 -1.2885e-05
18:77354493 A G 0.242568 -1.4336e-06
18:77356009 A G 0.084941 -3.8801e-05
18:77356700 C T 1.742846 -1.8634e-05
18:77358091 A G 0.164147 6.9754e-05
18:77358737 A C 0.059728 -4.8511e-05
18:77358775 A G 0.078995 2.0891e-04
18:77359731 G A 0.277385 2.6863e-05
18:77361400 A G 0.474772 -3.3361e-05
18:77362452 G A 0.247284 -1.6957e-06
18:77364287 T C 0.346039 -3.8627e-05
18:77364961 G A 0.344423 -2.0276e-05
18:77368891 G A 0.191788 3.9208e-05
18:77370808 A G 0.835038 1.8018e-04
18:77373149 A G 0.045239 -1.2250e-04
18:77374596 T C 0.150132 4.6010e-05
18:77376521 G A 0.527019 -9.2737e-05
18:77381838 A G 0.189876 7.5707e-05
18:77385843 G A 1.951025 4.2560e-05
18:77386912 A G 0.065402 -2.5364e-05
18:77387183 T C 0.193457 -3.3502e-05
18:77388890 T C 0.367867 4.8440e-05
18:77389498 C T 0.836758 -4.9386e-06
18:77401178 T C 0.049030 -2.4925e-07
18:77401312 A G 0.391172 -9.3536e-06
18:77403963 A G 1.331443 -1.1945e-05
18:77406427 C A 1.388374 -1.0049e-05
18:77406681 A G 0.580376 5.8489e-05
18:77410226 T C 0.093432 -6.5079e-05
18:77412623 A G 0.211149 4.8148e-05
18:77418236 T C 0.403460 2.3942e-05
18:77421136 T C 0.024058 -1.7385e-05
18:77429838 C T 0.029209 -1.0526e-04
18:77432324 T C 0.125789 1.0435e-05
18:77440816 A G 0.218747 -2.1901e-04
18:77442538 A G 0.104328 -1.2014e-04
18:77444247 A G 0.049959 3.9773e-08
18:77451190 T G 0.050033 4.1339e-05
18:77455227 T C 0.029024 4.3771e-05
18:77458464 C A 0.392804 2.6023e-05
18:77468948 A G 1.564923 3.0791e-05
18:77473127 T C 0.398361 2.5241e-05
18:77475878 C T 0.098207 1.0150e-04
18:77476073 G T 0.311608 1.8238e-05
18:77484280 G A 0.066035 1.0568e-05
18:77488422 T C 0.732209 1.9768e-06
18:77488825 A G 0.094211 -7.5857e-05
18:77490911 T C 0.044217 -7.4398e-05
18:77495064 A C 0.345033 3.6317e-05
18:77498090 C T 0.362979 -6.4179e-05
18:77498826 A G 0.076980 5.6931e-05
18:77501394 A G 0.087632 -3.0498e-05
18:77502528 A G 0.090118 4.3724e-05
18:77504396 T C 0.042289 -1.5086e-04
18:77508181 C T 1.029179 -3.0389e-05
18:77508556 T C 0.078258 4.3112e-06
18:77509317 A G 0.065600 4.0447e-05
18:77510458 T C 0.046700 3.6039e-06
18:77515031 A G 0.070436 -1.4123e-04
18:77522573 C T 0.402256 2.9171e-05
18:77523221 A G 0.038173 5.3112e-05
18:77530785 A G 0.114299 1.2113e-04
18:77530860 T C 0.809513 -5.6195e-06
18:77533176 C A 1.105279 4.7584e-05
18:77533618 T C 0.393703 -2.5808e-05
18:77533989 G T 0.118963 7.9333e-05
18:77535176 A G 0.670533 3.2567e-06
18:77537661 A G 0.074730 -4.4140e-05
18:77539072 T C 0.516571 -1.8653e-05
18:77539229 T C 0.777468 1.3098e-05
18:77542455 T C 0.044642 -1.6837e-04
18:77542588 C T 0.532063 1.9927e-05
18:77542676 A G 0.205940 5.9921e-05
18:77542857 A G 0.311070 1.5413e-05
18:77544749 A G 0.074675 -1.6825e-04
18:77546861 T C 1.089914 -1.1133e-05
18:77547307 A G 0.159331 -3.5981e-04
18:77547535 G A 0.478508 3.6084e-05
18:77550222 T C 1.497571 -1.9075e-05
18:77550883 C T 0.098499 -1.3717e-05
18:77551738 G A 0.161077 6.5465e-07
18:77552527 A G 0.021081 1.6542e-05
18:77552883 T C 0.037953 -6.3169e-05
18:77555368 G A 0.989007 1.3593e-05
18:77563334 A G 0.419887 2.7895e-04
18:77565166 A G 0.130528 -3.5173e-05
18:77573548 G A 0.556043 1.0938e-04
18:77574977 C T 0.107171 -2.8148e-05
18:77579095 A G 0.042980 -3.1474e-05
18:77579648 C T 0.094010 -7.2523e-05
18:77580256 T C 0.026349 -6.1281e-04
18:77583315 T C 0.275159 -3.4550e-05
18:77585130 G A 0.040737 4.9028e-05
18:77585701 A G 0.153751 1.3460e-05
18:77586223 T C 0.645762 -3.7061e-05
18:77589443 C T 0.067687 -7.7069e-06
18:77606782 G A 0.089054 1.7144e-05
18:77606837 A G 0.069131 -2.6438e-05
18:77608128 A G 0.036524 2.0742e-04
18:77613021 A G 0.070774 2.0379e-05
18:77622879 G A 0.735611 -1.6757e-05
18:77627574 C G 0.277401 -3.0324e-05
18:77627950 A G 0.879651 2.6351e-05
18:77628684 G A 1.916243 -2.0676e-05
18:77628719 C T 1.178367 9.1166e-06
18:77628801 T C 0.053152 -6.7689e-05
18:77633271 T C 0.332936 -3.1023e-05
18:77634276 C T 0.179331 -3.2032e-05
18:77636519 G A 0.253526 -1.0792e-04
18:77637016 T C 0.053854 -9.8280e-06
18:77638838 T G 1.909281 -3.6559e-05
18:77639856 A G 0.025190 8.3520e-06
18:77662080 C G 0.087259 -2.3840e-05
18:77668190 T C 0.190542 -4.9415e-05
18:77669215 T C 1.161051 -6.8953e-06
18:77672361 A G 0.037154 9.8803e-05
18:77672791 T C 0.180736 4.0045e-04
18:77675085 C T 0.151177 1.7051e-05
18:77677285 A G 0.060154 -9.5409e-05
18:77678515 A G 0.278141 -2.9543e-04
18:77682524 A G 0.022168 1.8272e-05
18:77682662 C T 0.434970 1.0884e-04
18:77685324 T C 0.059771 -1.3591e-04
18:77687518 A G 0.132842 7.5663e-05
18:77688056 T G 0.024843 4.0636e-05
18:77693268 A G 0.155134 -6.8380e-04
18:77693600 T C 0.572083 5.5486e-05
18:77699893 T C 1.456898 3.9373e-05
18:77702025 C T 1.695107 8.0913e-05
18:77703476 G A 0.591545 -3.0756e-05
18:77706207 A G 0.053451 5.4764e-05
18:77706294 G A 0.890492 -4.9391e-06
18:77706425 C T 0.241309 -6.9826e-06
18:77720079 G A 0.869667 -2.5310e-05
18:77721733 A G 0.047037 -6.1280e-05
18:77725683 T C 0.113854 1.5636e-05
18:77728135 T G 1.667856 9.6706e-05
18:77730915 C G 0.048063 2.1988e-04
18:77733860 T C 0.047443 -5.9927e-05
18:77736088 A G 0.116639 7.6035e-06
18:77745640 G A 1.670628 1.1076e-04
18:77751380 G A 0.254379 4.6425e-06
18:77755460 C T 0.032571 5.3087e-05
18:77789118 A G 0.878602 4.7066e-05
18:77789323 T C 0.720301 1.6970e-05
18:77791054 T C 0.044668 1.0357e-04
18:77798033 T C 1.149175 5.3055e-05
18:77805778 G C 0.030082 7.1368e-05
18:77805856 C A 0.598014 3.5244e-05
18:77805949 C A 0.711569 5.1165e-06
18:77818414 G A 1.434048 3.8180e-05
18:77825709 T C 0.088067 -5.7228e-05
18:77826306 A G 1.142602 1.3825e-06
18:77827644 A G 0.336111 1.1863e-04
18:77828960 A G 0.068297 -3.4397e-05
18:77830707 T C 1.043801 8.1179e-05
18:77839092 T C 1.442013 4.0636e-05
18:77845071 A G 0.046054 -4.6000e-05
18:77849459 G T 1.700472 4.2197e-04
18:77856381 T C 1.703105 3.2578e-04
18:77861213 G A 0.046817 5.7220e-05
18:77865159 A C 0.335426 -6.2240e-05
18:77870870 G A 0.082861 -9.9419e-05
18:77886629 A G 0.025219 -1.6787e-05
18:77887921 A C 0.425580 -1.4804e-05
18:77889409 T C 0.047106 2.3173e-04
18:77891939 C A 0.788172 -1.4099e-05
18:77893552 G A 0.023376 -1.2160e-04
18:77894844 A G 0.968688 8.5133e-06
18:77900527 G A 0.049634 -4.1094e-05
18:77901115 G A 0.085227 3.0835e-05
18:77912269 C T 0.927451 3.9877e-05
18:77914804 A C 0.425187 -2.2768e-05
18:77919812 T G 0.039339 -4.6544e-05
18:77933024 G A 0.431513 -2.6457e-05
18:77940551 A C 0.042344 8.3666e-06
18:77943115 T C 0.102637 -5.6967e-05
18:77956214 A G 0.044642 4.7233e-05
18:77968796 A G 0.580198 -3.1852e-05
18:77982228 A G 1.748178 -1.4950e-04
18:77985295 C T 0.249410 4.0750e-05
18:77985412 C A 0.057511 4.8560e-05
18:77998375 G A 0.259644 -7.2385e-04
18:77998496 T C 0.108308 5.0861e-05
18:78001913 G C 0.020510 4.0957e-05
18:78002730 C T 1.220675 -4.0963e-05
18:78007784 C T 1.208157 4.6125e-06
18:78009148 A G 0.038125 -4.9917e-05
18:78010620 T C 0.061027 4.4920e-05
18:78015180 T C 0.370587 -5.3427e-05
19:260137 A G 0.055876 -7.2901e-06
19:260970 T A 1.008196 -7.4843e-06
19:267039 T C 1.144660 -9.4276e-08
19:267614 C A 1.219358 7.8747e-07
19:277715 C G 0.686042 -1.6893e-05
19:280712 T C 0.031471 -2.1127e-05
19:282753 A G 0.837888 -1.7236e-05
19:288062 A G 0.179497 4.6583e-05
19:288374 C T 0.936299 6.2875e-05
19:288771 G T 0.100625 -5.7428e-05
19:289047 G A 0.044954 3.0413e-05
19:289399 T C 1.513822 1.5177e-04
19:292082 T C 0.984651 7.8668e-06
19:292583 G A 1.035995 -4.4680e-06
19:293072 A G 0.095678 -1.2770e-04
19:294212 C T 0.933436 3.1812e-05
19:294306 C T 0.085808 -5.0310e-06
19:294798 T C 0.093955 5.1065e-05
19:295597 T C 0.129090 -2.9445e-05
19:295676 A G 0.355465 -1.7420e-05
19:296458 A G 0.418488 -2.4859e-05
19:296777 A G 0.029770 -1.7370e-06
19:302321 T C 0.760123 -1.0179e-04
19:308045 C T 0.055025 2.7205e-05
19:314755 T C 0.150080 -2.4075e-05
19:316586 A G 0.054545 4.3788e-05
19:318423 A G 0.049913 -2.1371e-05
19:319760 T C 0.164810 -2.8289e-05
19:320892 A G 0.051380 2.3902e-05
19:321048 A G 0.167958 -1.7560e-05
19:322854 C G 0.034583 3.0282e-05
19:327323 C T 0.170444 -1.9318e-05
19:328855 T C 0.471841 -3.2159e-05
19:331028 A G 1.396800 -1.3194e-06
19:339186 A G 0.166965 -3.2095e-05
19:339905 T C 0.045457 -3.9789e-05
19:342556 A G 0.143715 2.4089e-05
19:345583 T G 0.030695 1.3875e-05
19:348743 C T 1.170684 2.8822e-05
19:352660 G A 0.361525 -4.4020e-06
19:358235 A C 0.184894 -1.3895e-05
19:362283 T C 0.042227 -6.0047e-05
19:362830 T C 0.164384 1.1471e-05
19:362941 T C 0.039007 2.3631e-05
19:363083 A G 0.143212 1.5867e-05
19:364005 T C 0.022198 -1.0509e-05
19:364741 T C 0.028537 3.1722e-06
19:366412 G A 1.181554 -4.9010e-05
19:366451 A C 0.841562 -3.3183e-05
19:366881 C T 0.058673 3.7701e-05
19:367089 A G 0.049410 4.9019e-05
19:367251 G T 0.057612 3.8709e-05
19:369288 G A 0.087359 6.8698e-05
19:370188 G A 0.033486 1.5786e-04
19:371899 T C 0.249173 -6.2506e-05
19:371967 A G 0.660838 4.5457e-05
19:372661 A C 0.112826 -5.1282e-05
19:372689 A G 0.084422 -4.4020e-05
19:372737 C T 0.171999 -8.3752e-05
19:373897 C G 0.404047 2.3368e-04
19:373916 T C 0.138834 -1.9006e-05
19:374016 A G 0.493030 3.9900e-05
19:374453 C T 0.418400 1.4271e-04
19:374636 C T 0.086668 1.2241e-04
19:375779 G A 0.065795 2.9888e-05
19:376008 T C 0.575413 2.3202e-05
19:376382 C T 0.636583 1.6443e-05
19:376585 T C 0.043873 -9.6420e-05
19:376653 G C 0.548470 4.7956e-05
19:378566 A G 0.081459 -7.2081e-05
19:378597 T C 0.096756 -1.7264e-05
19:379164 C A 0.038271 1.4349e-04
19:379227 G A 0.106117 1.3152e-05
19:384724 A G 0.619007 -8.8624e-05
19:388463 T G 0.048816 1.2372e-05
19:390319 C T 1.057213 -2.3509e-05
19:391125 A G 0.589377 -3.8105e-05
19:392840 G A 1.033490 -2.9503e-05
19:396396 A C 0.025226 -7.3350e-05
19:398636 G A 0.861163 -3.4813e-05
19:399132 T C 0.060527 -2.9598e-05
19:399170 G A 0.589000 -3.8007e-04
19:401213 A G 0.049602 -4.7804e-05
19:401481 T C 0.075486 5.7804e-06
19:401907 A G 0.342531 -2.4647e-04
19:402556 G C 0.868687 -2.7470e-05
19:403641 A G 0.279034 4.5071e-05
19:405541 G A 0.077901 4.4696e-05
19:406739 G A 1.526948 5.9177e-05
19:406783 A G 0.230309 -1.0989e-04
19:407900 G A 1.549282 4.9752e-06
19:412812 A G 0.168201 2.8439e-05
19:417714 T C 0.168315 6.0981e-05
19:417737 G A 1.691968 8.4291e-05
19:418178 G A 1.726760 2.2768e-05
19:418436 T C 0.029001 7.4955e-05
19:418556 A G 0.030400 -1.1623e-06
19:418769 A G 1.058148 3.5656e-05
19:418948 T C 0.041692 -2.1773e-05
19:420755 A G 1.134663 3.3782e-05
19:422555 A G 1.410477 1.5948e-04
19:425305 T C 0.224616 -5.9115e-05
19:425343 A C 0.029273 -4.4229e-05
19:426974 T C 0.384294 5.3713e-05
19:428608 G A 0.316730 4.7659e-05
19:430559 A G 0.112112 -1.2626e-05
19:438357 C T 0.400925 4.2495e-05
19:439369 C T 0.028397 -8.6330e-05
19:440478 C G 0.058586 2.5936e-05
19:440655 T C 0.029903 -2.6576e-05
19:448173 C T 0.675928 -1.9064e-05
19:453160 G A 1.526422 -1.7207e-04
19:454430 A G 1.128084 -2.2594e-05
19:454524 T C 0.048732 -3.0250e-05
19:454955 G C 0.031419 3.1901e-05
19:455285 A G 0.112488 4.0858e-05
19:455661 G A 0.261062 -3.3093e-05
19:457805 T C 0.250799 -8.2673e-05
19:459922 T C 0.031140 -7.7803e-05
19:464080 T C 0.049004 2.9371e-05
19:464207 A C 0.054561 -1.2545e-04
19:464310 G A 0.936133 -5.0100e-07
19:464840 T C 1.552245 2.1895e-05
19:469811 G A 0.097548 2.8073e-05
19:470796 T C 0.062705 -5.1439e-05
19:475667 T G 0.058995 -8.5917e-06
19:482905 T C 0.045061 -4.2583e-05
19:483347 C G 0.562450 5.7003e-05
19:484051 C G 0.028845 1.9141e-05
19:484531 C T 0.076298 -4.8624e-05
19:485069 A G 1.547344 4.8414e-05
19:485138 C A 0.206193 4.1081e-06
19:485177 C T 0.068560 3.5156e-04
19:485464 A G 0.023788 -5.9414e-06
19:487375 C A 0.056054 1.9133e-05
19:490040 A G 0.029238 3.8958e-05
19:493430 C T 0.038193 4.5112e-06
19:494057 T G 0.655217 6.8424e-06
19:498973 A G 0.111284 3.7571e-05
19:499978 A G 0.586485 1.9259e-05
19:500215 A C 0.185602 -2.0690e-04
19:500460 A G 0.027011 -3.1773e-06
19:501900 A C 0.420783 -7.3108e-06
19:507450 T G 0.888356 2.1921e-05
19:508626 T C 1.053892 5.5988e-06
19:509326 A G 0.125734 -1.1328e-05
19:511453 G A 1.200010 4.7003e-05
19:512568 C A 1.199851 2.5621e-05
19:514511 A G 0.294708 -2.3601e-05
19:516934 G A 0.042224 1.3531e-04
19:521076 A G 0.032078 -1.2263e-04
19:522740 G A 0.537899 -3.9196e-06
19:523110 G A 1.938730 -1.5669e-05
19:525268 G A 0.044541 5.7309e-05
19:525341 C T 0.748074 -2.6739e-05
19:525739 C T 0.362950 -3.9078e-05
19:526084 C T 0.898233 -2.7720e-05
19:528591 G C 0.248842 -3.4873e-06
19:532066 T C 0.177546 -4.6670e-05
19:532337 T C 0.921200 -3.2799e-06
19:532347 T C 1.955111 -9.4537e-05
19:533133 C T 1.862448 -4.1507e-05
19:533201 A G 0.600643 1.3745e-05
19:538160 G A 1.858719 -5.1184e-05
19:539222 A G 0.927954 -4.0247e-06
19:539279 T C 0.564907 -7.1204e-06
19:541685 T C 0.912176 -1.7391e-06
19:542674 C G 0.182025 -1.0200e-05
19:543497 T C 0.096613 3.6559e-06
19:544649 T C 0.029114 7.5202e-05
19:546159 G A 1.907337 -2.1494e-05
19:547871 A G 0.124978 4.8996e-05
19:548500 T C 0.141398 8.1446e-06
19:551572 T C 1.040384 -5.2766e-05
19:552579 G T 1.265334 -2.5488e-04
19:552746 T C 0.135906 4.3137e-05
19:553066 T C 0.999150 -1.2994e-04
19:554919 T C 1.032003 -4.9154e-05
19:556692 G A 1.893578 -2.0326e-05
19:557979 C T 0.233714 -8.0922e-06
19:561773 C T 0.385157 2.1280e-05
19:561816 G A 0.579776 6.5929e-05
19:562253 A G 0.046197 3.4526e-05
19:565641 C T 1.206251 -3.0714e-07
19:566103 T C 1.485827 -6.5746e-05
19:569654 C T 0.153826 -1.9060e-05
19:570124 T C 0.528321 -5.4739e-05
19:571397 A G 0.131446 3.8230e-05
19:575754 C T 0.143044 1.4317e-05
19:576466 C A 0.134416 -4.1346e-06
19:577426 G T 0.968899 1.1019e-05
19:579501 T C 0.022470 4.1294e-05
19:580388 G C 0.169629 6.0642e-05
19:580710 A G 0.070446 2.2990e-05
19:584051 G A 0.163651 7.5727e-05
19:585219 C G 0.047661 3.0312e-07
19:587043 C T 0.680982 2.6933e-05
19:588860 C T 0.534186 5.1798e-06
19:593275 A G 0.187114 -8.0023e-05
19:593757 A G 0.426336 -2.5000e-05
19:593986 T C 0.043344 1.2840e-05
19:599102 T C 0.110067 -2.0624e-04
19:601373 A G 0.353154 5.2876e-06
19:603769 C T 0.209487 -3.4308e-05
19:605985 G A 1.141340 1.4859e-05
19:606021 T C 0.324540 -2.8764e-05
19:606045 T C 0.113540 -1.2846e-04
19:607637 A C 0.035781 4.4864e-05
19:607825 G A 0.226521 7.3523e-05
19:608668 T C 0.579386 -1.9224e-05
19:614967 C T 0.702676 4.4404e-05
19:618178 A G 0.199948 -3.0422e-05
19:618851 C T 0.047317 2.2962e-04
19:622207 T C 0.041062 5.6463e-06
19:624405 A G 0.333631 -3.2095e-05
19:626046 T C 0.206780 -9.9750e-05
19:628181 T C 0.922933 -1.2266e-05
19:631681 T C 0.327636 9.1982e-05
19:632675 T C 0.246421 -4.7289e-05
19:632915 A G 0.245953 -5.3298e-05
19:633013 A G 0.063179 2.2773e-05
19:634079 G T 0.021636 -1.3525e-05
19:637351 A G 0.041036 -1.3621e-05
19:637909 G T 0.320135 -1.6062e-05
19:639355 C G 0.231487 1.0120e-05
19:641215 C T 1.057125 7.1143e-05
19:641781 A G 1.633305 -3.2410e-05
19:641820 T C 0.032292 2.6347e-06
19:644144 G A 1.760506 -7.6277e-06
19:646507 T C 0.099804 5.1025e-05
19:646854 T C 0.088898 -7.5255e-05
19:646891 A G 0.818410 2.8355e-05
19:646900 G A 1.064886 -3.1237e-05
19:648173 C G 0.117201 -1.9687e-05
19:651684 T C 0.041296 2.8415e-05
19:651852 T C 0.105662 -2.2201e-05
19:652238 G A 0.758808 -4.9457e-05
19:652888 T C 0.077466 -1.9015e-05
19:653468 C T 0.588812 4.2594e-05
19:653686 T C 0.089670 4.1978e-06
19:657588 G T 1.688067 -1.6516e-04
19:658335 T C 0.046846 6.1998e-05
19:660657 A G 0.127295 -1.0185e-05
19:661958 C A 0.187553 3.4309e-05
19:667184 A G 1.084305 -3.4985e-05
19:671856 A T 0.164394 -1.5533e-05
19:673105 T C 0.115081 -1.8708e-06
19:675106 T C 1.025086 6.5175e-05
19:675955 C G 0.028167 3.3703e-05
19:676047 A C 0.089836 -8.0866e-05
19:683716 T C 0.023564 5.9842e-05
19:683719 C T 1.606164 -4.3344e-05
19:687279 C T 0.317224 -1.1675e-05
19:687729 G T 0.075311 -2.0513e-06
19:687835 C T 0.713228 -1.1898e-04
19:689590 G C 1.421068 4.7693e-05
19:691025 T C 1.093413 8.1211e-05
19:691138 T C 0.055382 3.0730e-05
19:691909 C T 1.606313 1.0735e-04
19:696905 T C 1.448164 1.0698e-04
19:705302 C A 0.659998 1.2902e-04
19:710831 C G 0.263691 4.3636e-05
19:711637 A C 0.359512 -4.3458e-04
19:712340 C T 0.931235 -6.6547e-05
19:713518 A G 1.692517 -1.1024e-05
19:717664 A G 0.241176 -1.5373e-05
19:719322 T C 1.073130 -2.2902e-05
19:719684 A G 0.060569 3.7229e-05
19:723493 T G 0.034574 1.0944e-04
19:724299 G A 1.228913 2.3457e-06
19:726482 A G 0.395560 -1.0254e-05
19:726910 A G 0.418618 8.9986e-07
19:728476 T G 0.856885 -1.9950e-05
19:729850 T G 0.047398 7.2588e-05
19:731144 G A 0.901923 -7.9718e-06
19:733426 C T 0.077862 1.1708e-04
19:734851 T C 0.514653 7.0021e-06
19:734990 C T 0.065285 4.1002e-05
19:735097 T C 0.112134 7.9193e-06
19:737608 G A 0.094208 2.6046e-04
19:737949 C T 0.348633 -2.7798e-05
19:740198 A G 0.210367 1.2881e-05
19:740560 C T 1.851637 8.5330e-05
19:741758 A G 0.218949 3.2697e-05
19:744501 C G 1.005612 -9.6910e-05
19:745344 T C 0.325354 4.2623e-05
19:753990 C T 0.032211 1.2845e-05
19:756179 C T 0.288885 1.0113e-05
19:757412 G A 0.247138 -9.6443e-06
19:759864 A G 0.178215 -3.0590e-06
19:760809 T C 0.038332 -1.1715e-05
19:760948 G A 0.136594 9.6098e-04
19:762630 T G 0.054162 -3.7520e-07
19:763952 T C 0.055970 -6.2301e-05
19:764389 G A 1.785647 -9.6035e-06
19:765458 C A 0.215950 2.9057e-05
19:766557 T C 0.777737 1.2621e-05
19:768721 A G 0.461419 -5.1553e-05
19:770528 A G 0.747844 7.6955e-06
19:775270 T C 0.064461 -5.6661e-06
19:777925 T C 0.128269 1.1509e-04
19:778023 A C 0.051533 -3.2470e-05
19:779475 A G 0.279758 2.2523e-04
19:781987 T C 0.133469 -6.2779e-06
19:783181 C T 0.149457 1.3233e-05
19:783473 T C 0.089975 1.3992e-04
19:783519 A G 0.266940 8.8212e-05
19:785723 C G 0.394959 4.1307e-04
19:787806 C T 0.175459 1.1100e-05
19:788740 A G 0.089680 -3.1882e-05
19:789008 A G 0.092033 1.0291e-04
19:789227 T C 1.023798 -2.0934e-04
19:789381 A G 0.236953 3.0872e-05
19:789454 C T 0.594868 -5.1464e-06
19:791153 T C 0.516935 2.6674e-06
19:791630 T C 0.179175 3.7865e-05
19:795816 A G 0.273260 2.8859e-05
19:798921 C T 0.564874 7.0140e-04
19:799392 T C 0.107003 8.2519e-05
19:801983 C T 0.112933 2.5320e-04
19:803945 A G 0.170486 4.4205e-05
19:807442 C G 1.205180 -2.4044e-05
19:808586 G C 0.274075 4.0105e-05
19:812172 T C 0.032337 9.1896e-06
19:814044 A G 0.038628 1.4122e-06
19:814907 G A 0.105614 3.2358e-04
19:823550 C T 0.899255 -1.3081e-05
19:825680 T C 0.194434 4.9750e-05
19:831402 A G 0.135780 1.3249e-05
19:835131 A G 0.090297 -3.4726e-05
19:838178 G C 0.622918 -6.4156e-05
19:839158 C T 1.542586 3.4411e-05
19:840984 T C 0.453915 8.8940e-05
19:842281 C G 0.089560 -1.6492e-05
19:843221 T G 0.831666 3.9322e-05
19:844020 A G 0.827326 4.9968e-05
19:846041 T C 0.139989 5.8618e-05
19:846716 T C 0.445428 1.0151e-05
19:849618 T C 0.537360 -7.3040e-05
19:850023 C T 0.261244 5.5011e-06
19:850299 A G 0.158412 -8.5647e-06
19:858376 T C 1.883101 -9.4062e-06
19:859374 C T 0.039683 -4.1539e-05
19:860766 A G 0.023733 5.5077e-07
19:862355 C G 0.555666 -4.1079e-05
19:864120 C T 0.039524 -7.9023e-06
19:864181 A G 0.103897 -1.0459e-05
19:865406 C T 0.264289 -2.1055e-05
19:865919 T C 0.056398 9.3023e-07
19:867079 C T 0.982109 -2.3760e-05
19:867872 A G 0.658836 -2.1528e-06
19:869198 T C 0.525611 -1.5755e-05
19:869496 G A 0.589662 -1.5761e-06
19:876641 C T 0.757640 4.9917e-06
19:881094 A G 0.255902 -3.8653e-05
19:881161 A G 0.602619 -1.1112e-05
19:882869 C T 0.048699 1.5270e-05
19:882907 T G 0.178604 -3.8513e-05
19:885818 G A 1.268859 -4.8441e-05
19:886386 T C 0.032944 1.5247e-05
19:887226 T G 0.508041 -6.5153e-06
19:888663 C T 0.543517 -1.4807e-05
19:888773 T C 0.091076 -3.3253e-05
19:890437 T C 0.101965 -1.8914e-05
19:892615 G A 1.081118 -2.4784e-05
19:893271 G A 0.169513 -2.9241e-05
19:893910 G A 1.175650 -3.8922e-06
19:896506 G A 0.212318 7.7514e-05
19:897171 G C 0.028988 -5.1787e-05
19:898968 T C 0.099969 -4.1200e-06
19:899123 A T 0.636028 -1.4945e-05
19:899596 G C 0.070296 -4.3404e-06
19:900951 G A 0.025323 -1.3931e-05
19:901507 G A 0.025661 1.5354e-05
19:903025 A G 0.414616 -1.9258e-05
19:903120 G A 1.776705 -1.4907e-05
19:904528 C T 0.273156 1.2290e-05
19:906703 C G 0.065236 1.7178e-05
19:907821 T C 0.252370 -7.1506e-06
19:908648 A G 0.300550 8.9399e-06
19:910742 T G 1.456233 -1.4606e-05
19:912852 C G 1.134676 1.6379e-06
19:917097 G C 0.057761 9.0804e-07
19:917526 G A 0.263883 7.9682e-05
19:917874 T C 1.217430 2.6562e-06
19:923744 A G 1.415096 3.6356e-05
19:924245 C T 1.202752 -7.5303e-06
19:929257 T C 0.091955 3.8247e-05
19:931523 T C 1.215966 1.7736e-06
19:932902 A G 0.080913 2.7155e-05
19:934022 A G 0.687606 3.7395e-06
19:938419 T C 0.024645 -7.0810e-05
19:939697 G A 0.239640 5.0279e-08
19:941325 C T 0.139697 4.1648e-05
19:941603 G A 0.165446 1.8261e-05
19:941856 A G 0.072497 4.2427e-05
19:945013 A G 0.233220 9.2522e-05
19:947981 A G 0.025973 5.2403e-06
19:956393 A C 0.022711 -9.5854e-06
19:957447 T C 0.205459 9.8347e-05
19:957504 T C 0.060933 2.3748e-06
19:959633 T C 0.027904 6.9183e-05
19:960031 A G 0.028481 4.4850e-06
19:962161 T C 1.546974 -7.6755e-05
19:964434 A G 0.476265 -3.4861e-05
19:967584 C T 1.954170 -2.4476e-06
19:971082 A G 0.192421 -8.3400e-06
19:975405 C T 0.573362 1.3174e-05
19:977763 G A 1.676736 -2.5984e-05
19:982698 A C 0.078554 -7.0970e-05
19:983609 T G 0.077457 -6.3244e-05
19:984533 C T 1.078258 5.5417e-06
19:984554 G C 1.076671 8.8903e-06
19:984618 A G 0.085529 7.2364e-05
19:986624 G A 1.402321 6.6524e-06
19:986657 T C 0.240750 -4.9986e-05
19:987366 T G 0.138162 1.3565e-05
19:990281 A G 1.883442 -1.3200e-04
19:990702 T C 1.159227 3.0852e-05
19:991129 A G 0.243636 -4.8942e-05
19:995297 A G 0.085681 8.2807e-05
19:995520 A G 0.328970 5.1651e-07
19:998855 T C 0.975988 1.2891e-05
19:999439 T C 0.056298 -7.5836e-05
19:1003097 A G 0.049076 1.7086e-05
19:1003221 A C 0.112884 1.5335e-05
19:1004311 C T 0.193937 -2.5197e-05
19:1005230 T C 0.778831 -2.6623e-05
19:1005334 G A 0.024379 6.7031e-07
19:1007109 G A 0.708382 -2.7040e-05
19:1008645 A C 0.023921 -7.1679e-07
19:1010807 T G 0.031717 6.8044e-05
19:1011894 A G 0.051643 2.8236e-05
19:1011999 G A 0.306655 -1.3601e-05
19:1013347 A C 0.065788 5.8919e-05
19:1017057 T C 0.367244 -6.7045e-06
19:1020287 C A 1.158149 -5.9950e-05
19:1021519 C T 0.064840 2.9033e-05
19:1021725 A C 0.705451 -8.6169e-06
19:1021784 A G 0.268109 -5.5488e-05
19:1030139 A G 0.348737 -2.0179e-05
19:1033190 A G 0.110518 3.9293e-05
19:1036718 A G 0.414807 3.9333e-05
19:1038289 C A 0.220507 -5.6813e-05
19:1038445 T C 1.754712 1.8377e-05
19:1039186 A G 1.361843 6.4706e-06
19:1041352 G A 0.099667 1.4996e-05
19:1042809 G A 0.951992 6.2559e-05
19:1043748 G A 0.081780 7.5384e-06
19:1044712 G A 0.082225 7.8051e-06
19:1046520 G T 0.180629 4.1668e-06
19:1053677 A G 0.851890 -1.2598e-05
19:1056492 C G 1.646073 -2.3629e-05
19:1058176 G A 0.082439 2.2844e-05
19:1061804 C T 0.094666 1.8588e-05
19:1065018 T G 1.464526 -7.6416e-05
19:1065677 A G 0.150846 -5.3759e-05
19:1067422 G A 0.090810 8.7615e-06
19:1068738 A G 0.720252 -1.6680e-05
19:1068808 A G 0.186952 -2.7550e-05
19:1072997 T C 0.076645 -2.2123e-05
19:1074000 T A 1.491520 -8.8937e-06
19:1076025 A C 0.655106 2.6596e-06
19:1076063 C T 0.761041 1.9105e-05
19:1077985 G A 0.765822 1.3993e-05
19:1079959 A G 0.185894 -2.4811e-05
19:1082576 A C 0.093939 1.2704e-05
19:1083556 G A 0.898797 1.4090e-05
19:1084572 G A 0.223762 -2.2481e-05
19:1084583 G A 0.037258 -9.3420e-07
19:1085252 A T 0.882160 1.2783e-05
19:1088017 C A 0.393434 6.1469e-05
19:1089406 T C 0.076837 4.6197e-06
19:1090803 G A 1.495389 5.0487e-05
19:1090877 T C 0.061351 1.3017e-05
19:1095581 G A 0.432097 1.3988e-04
19:1098396 A G 0.086188 1.2264e-05
19:1098883 A G 0.226641 1.4225e-05
19:1099069 A G 0.448388 8.4155e-06
19:1102203 T C 0.023629 -4.7900e-05
19:1103785 T C 0.106990 -1.6561e-06
19:1106107 T G 0.109476 -3.4499e-05
19:1106845 T C 0.458849 -3.6072e-05
19:1109907 C T 0.459235 4.4072e-05
19:1110829 A G 1.007430 2.2033e-06
19:1112943 C G 0.077758 -2.7878e-05
19:1113417 A G 0.066885 2.0647e-05
19:1120329 T C 0.933897 5.0537e-06
19:1122201 A G 0.364436 3.9688e-05
19:1123217 A G 0.072160 6.6751e-06
19:1124835 G A 0.515315 -4.4988e-05
19:1124871 A G 0.078518 -2.0449e-06
19:1127720 A G 0.409757 -6.9173e-05
19:1131981 A G 0.045476 9.7776e-06
19:1132424 C A 0.126007 4.1901e-06
19:1134673 A G 0.085211 1.0535e-05
19:1149339 A G 0.174362 1.1486e-04
19:1150086 T C 0.066710 1.2323e-05
19:1152257 A G 0.029007 5.2089e-05
19:1156457 G A 0.104945 1.8702e-05
19:1163934 T C 0.618887 1.0676e-04
19:1173554 G A 1.948126 -1.7075e-05
19:1174602 T C 0.097661 2.6574e-05
19:1175396 G A 0.947899 2.2486e-05
19:1178254 A G 0.160463 7.9186e-06
19:1180238 T C 0.137185 -5.0195e-05
19:1185924 G A 0.323959 3.9458e-05
19:1186559 T C 0.459939 -1.3143e-05
19:1189482 G T 0.577040 -1.0866e-04
19:1192505 A G 0.973940 -2.6874e-05
19:1193108 T G 0.081670 2.3353e-05
19:1207238 T G 0.430581 -1.8959e-04
19:1208072 C T 0.941774 1.2201e-06
19:1218219 T C 0.215875 -4.0658e-05
19:1232794 T C 0.107139 -1.1508e-05
19:1233052 C A 0.463633 9.3263e-04
19:1238899 C T 0.525455 1.4145e-04
19:1244900 G A 0.935585 -3.6667e-05
19:1245700 A G 0.086175 1.1306e-05
19:1246368 T G 1.112608 -9.9260e-05
19:1248124 A G 0.050760 -2.9066e-05
19:1252451 C T 0.881871 -3.3421e-05
19:1258940 T G 0.074834 2.8019e-05
19:1263451 C G 0.286012 1.0865e-04
19:1268994 G A 1.498470 -2.2641e-05
19:1271274 T C 1.489914 -1.5385e-05
19:1280552 C T 0.081433 4.5430e-05
19:1283757 A G 0.083484 -1.9634e-06
19:1291981 G A 0.287275 -1.3986e-05
19:1293755 T C 0.062004 2.0941e-05
19:1296273 A G 0.176942 -1.7297e-05
19:1302032 A G 0.072633 -1.1571e-06
19:1302965 C T 0.273140 -1.6996e-05
19:1304868 A G 0.029007 -2.9556e-05
19:1308057 T C 1.731765 7.6344e-05
19:1309647 T C 0.070488 -1.0551e-04
19:1310537 A G 0.119658 -4.6685e-05
19:1312402 C G 0.035762 1.7148e-05
19:1314074 T C 0.126737 -2.5037e-05
19:1317701 A G 0.098330 -6.0857e-05
19:1320149 A G 1.233003 -2.4782e-06
19:1327644 G A 1.244243 1.0975e-05
19:1329639 G A 1.252520 2.3865e-05
19:1333835 T C 0.031497 5.3086e-05
19:1334107 A G 0.060352 5.0089e-05
19:1334233 G A 1.311988 2.9429e-05
19:1340260 T C 0.571957 -5.3269e-05
19:1343212 T C 0.078067 -4.1040e-05
19:1351916 T C 0.368169 1.0885e-05
19:1355350 A G 0.227397 -5.9098e-06
19:1357082 C T 1.605300 -2.3483e-05
19:1359886 G A 0.028962 2.3825e-05
19:1360981 T C 0.022321 -1.4592e-05
19:1361793 C T 1.523504 -3.4876e-05
19:1362553 T C 0.097782 7.5263e-06
19:1368488 T G 0.052393 8.6632e-05
19:1370675 G C 0.995109 -2.7130e-05
19:1374641 A G 0.236865 1.0157e-06
19:1377158 T C 1.162554 -2.1608e-05
19:1380837 T C 0.052662 6.4155e-05
19:1384412 T C 0.057294 6.8950e-08
19:1386393 T C 0.056366 -4.2586e-05
19:1388538 T C 1.259618 -4.1519e-06
19:1389517 A C 1.287278 -5.8194e-06
19:1390498 T C 0.296389 -1.6716e-05
19:1391327 T C 0.118301 1.0201e-05
19:1391809 A G 1.859274 -2.5680e-06
19:1397443 A G 0.216771 1.2274e-05
19:1400866 T C 0.052649 -5.5475e-05
19:1402335 T C 0.065503 -1.0280e-04
19:1413574 C T 0.145368 -2.2658e-05
19:1415287 T G 0.059436 2.3726e-05
19:1415701 A G 0.109194 4.3330e-06
19:1420738 A G 0.114507 -5.7890e-06
19:1426111 T C 0.056174 -3.8436e-06
19:1435771 A G 0.994645 -1.8520e-05
19:1438865 T C 0.096856 -3.3945e-05
19:1444419 G A 0.638232 -3.6821e-05
19:1451742 A G 0.624431 -4.4834e-05
19:1452522 A C 0.102020 -5.5506e-05
19:1457478 C T 1.131534 2.1501e-04
19:1458177 A G 0.087161 -6.9380e-05
19:1460193 T C 0.073867 1.0710e-05
19:1462330 G T 0.087976 -1.7830e-05
19:1472007 C T 0.107266 -4.3715e-05
19:1475908 T C 0.115539 7.3878e-05
19:1476432 T C 0.081059 -7.5981e-05
19:1476598 A C 0.057086 1.9510e-05
19:1477664 G A 0.131128 9.3040e-05
19:1481481 A G 0.781717 -7.9658e-06
19:1482080 A C 0.026044 2.6604e-05
19:1487195 A G 0.104867 -1.0992e-05
19:1489817 T C 0.074678 3.7635e-05
19:1490285 A G 0.068258 1.8602e-05
19:1490703 A G 0.698067 6.6126e-06
19:1493207 T C 0.185005 -4.3448e-05
19:1494154 G C 0.682838 2.3220e-06
19:1495277 T C 0.567789 2.2925e-05
19:1495668 T C 0.064253 4.6145e-05
19:1495831 T C 0.681235 -3.4411e-06
19:1497543 G A 0.688999 4.7000e-07
19:1497762 A G 0.109606 -9.2410e-05
19:1503220 G A 0.099560 -3.0708e-05
19:1504618 A G 0.779889 1.9185e-05
19:1505874 C T 0.881481 8.8460e-06
19:1511112 G A 0.226310 1.6970e-04
19:1516291 A G 0.577676 -1.2232e-05
19:1517292 C T 0.615976 7.1990e-05
19:1518201 G A 0.126305 -1.9374e-05
19:1520076 C T 0.061945 5.6361e-06
19:1522081 T G 0.086519 3.3458e-05
19:1525307 A G 0.609672 1.2201e-05
19:1525854 A G 0.536662 -2.4056e-05
19:1526470 A G 0.482507 4.8693e-05
19:1526539 T G 1.227800 -1.5012e-06
19:1527772 A G 0.544374 7.0656e-05
19:1530060 T C 0.550509 -4.9337e-05
19:1531869 T C 0.097756 1.8494e-05
19:1532121 C T 1.138168 2.5209e-04
19:1533622 A G 0.380516 6.9214e-05
19:1536105 G A 0.028352 -8.5648e-05
19:1537467 C T 1.314900 2.3661e-05
19:1538107 A G 1.408673 5.7258e-06
19:1538138 G T 0.366699 4.4904e-06
19:1538411 T C 0.052565 4.0856e-06
19:1539267 T C 0.982165 2.6173e-05
19:1546180 A G 0.231847 -1.1512e-05
19:1546211 G A 0.687395 -3.8368e-05
19:1546944 G A 0.386309 -8.2190e-05
19:1550872 A G 0.264379 7.0633e-06
19:1555551 C T 0.237420 -4.7331e-05
19:1564070 C G 0.022136 3.4432e-05
19:1564883 C T 0.033214 1.7193e-05
19:1572369 A G 0.732956 -3.3600e-06
19:1572404 C T 0.288317 2.1128e-05
19:1579617 T C 0.427255 -2.0090e-05
19:1600035 C T 1.890920 -5.2266e-06
19:1602299 G C 0.132891 2.5479e-05
19:1608372 C T 0.072098 -1.3817e-05
19:1611856 A G 0.427702 -5.4833e-07
19:1618982 T C 0.027832 4.7510e-05
19:1620395 A G 0.197166 -4.8454e-05
19:1620536 A G 0.127983 1.1218e-05
19:1624766 G T 0.256343 3.9324e-05
19:1630341 C A 0.525770 4.3768e-05
19:1630664 A G 0.030994 -3.7477e-05
19:1633923 G T 0.039832 3.8604e-05
19:1634595 C T 0.512504 3.6847e-05
19:1642507 C T 0.295227 3.5432e-05
19:1649322 T C 0.189627 -1.7047e-05
19:1655292 A G 0.214687 4.4415e-05
19:1657741 T G 0.269673 5.5356e-05
19:1658257 C A 0.433840 5.4911e-05
19:1658966 G C 0.479339 4.9401e-05
19:1667454 T C 0.070975 -1.9012e-06
19:1671549 A G 0.557585 8.0654e-05
19:1673756 T C 0.160778 9.1150e-05
19:1673793 A G 1.110349 -3.7585e-05
19:1677277 A G 0.389500 1.7102e-05
19:1684137 A G 1.141911 -5.3429e-05
19:1685091 G A 0.555708 4.4365e-06
19:1690895 A C 0.659874 2.1356e-05
19:1691883 C T 0.082591 7.5057e-05
19:1694510 A G 0.272409 1.9423e-05
19:1697366 T C 0.054224 2.9317e-05
19:1698600 A C 0.259874 5.3767e-05
19:1698639 A G 0.396848 2.9564e-04
19:1699510 A C 0.434768 -2.3305e-06
19:1705197 G A 0.039345 3.2710e-05
19:1709129 T C 0.368000 -5.7115e-05
19:1709658 G A 0.783508 -1.1631e-05
19:1711400 C T 0.635362 6.5355e-05
19:1716250 A G 0.229988 5.4826e-07
19:1716281 G T 0.033321 3.8804e-05
19:1716570 T G 0.069251 2.9879e-05
19:1718674 A G 0.221396 -3.2264e-05
19:1719641 C G 0.023532 9.5268e-05
19:1720332 C T 0.328126 -8.6033e-06
19:1723463 G A 0.948701 -7.5443e-05
19:1729244 T C 1.038472 -3.0897e-05
19:1731774 A G 0.519083 5.1119e-05
19:1732852 T C 0.207368 -5.3348e-06
19:1732985 G C 0.243759 -4.9887e-06
19:1735239 A C 0.910034 -2.4354e-05
19:1735752 A G 0.214616 5.1940e-05
19:1738697 G T 0.034681 1.3407e-05
19:1742962 T C 0.618491 1.1120e-04
19:1744203 A G 0.414609 4.1870e-06
19:1746406 G A 1.939389 -1.2574e-05
19:1746667 G C 0.040105 -2.6573e-05
19:1750447 G T 0.402645 -4.3649e-06
19:1757731 C A 0.707344 3.3547e-05
19:1758380 C T 0.174209 9.7864e-05
19:1760217 T C 0.078495 5.0961e-05
19:1762413 T C 0.039449 1.2395e-05
19:1763776 C A 1.354329 -2.8401e-05
19:1765297 C T 1.726545 -1.1158e-04
19:1771582 T C 0.889901 -5.2450e-05
19:1772517 T C 0.020981 4.1472e-05
19:1773466 C T 0.357143 -7.3626e-06
19:1774098 C T 0.485195 5.8454e-07
19:1776556 A G 0.694111 -1.3045e-04
19:1778039 G C 1.522706 -9.5184e-06
19:1778497 C T 0.342028 -3.7022e-05
19:1778653 A G 0.736318 3.5749e-05
19:1781083 C T 1.549382 3.2206e-05
19:1783146 G T 0.085383 4.6955e-05
19:1784944 G A 0.955579 2.2855e-05
19:1785185 T C 0.084367 5.2204e-05
19:1786245 T C 0.079122 -6.1558e-05
19:1788247 T G 1.541878 1.2504e-05
19:1793636 A G 0.045791 2.4651e-06
19:1794257 A G 0.198017 -3.3758e-05
19:1796166 T C 0.311868 -2.4069e-05
19:1802482 A G 0.199406 -8.8571e-05
19:1802942 T C 0.081082 1.8247e-05
19:1804174 C A 0.438482 -5.4823e-05
19:1806463 A G 0.392976 -1.7991e-05
19:1807734 C T 0.040676 -3.9637e-06
19:1808275 A G 0.152855 -1.0169e-04
19:1811130 G A 1.682760 6.9632e-05
19:1811603 T C 0.588968 -3.4131e-05
19:1812521 G A 0.531554 -9.8496e-05
19:1813207 G A 0.426356 -5.8057e-04
19:1819125 C T 0.421493 -8.2063e-04
19:1821637 G A 1.493004 2.4784e-05
19:1827565 G A 0.198955 -1.1760e-04
19:1842293 T C 0.023574 1.1554e-04
19:1849147 G A 1.068930 9.3616e-04
19:1856085 A G 0.057959 7.1695e-06
19:1858281 A G 0.028981 4.4259e-05
19:1865673 G A 0.319291 -2.9715e-04
19:1882762 A G 1.239364 1.1034e-04
19:1884016 C T 0.077681 -7.6120e-06
19:1885643 A G 0.061056 -3.1899e-05
19:1887509 G T 1.300216 1.1325e-04
19:1897922 G A 1.507298 5.8069e-05
19:1899264 T C 0.240108 6.9868e-05
19:1905405 T G 0.068164 -4.9632e-05
19:1912934 C T 0.279144 3.3247e-05
19:1915118 C A 1.869793 1.1425e-04
19:1916854 A G 1.224054 3.2563e-05
19:1918134 A G 0.033684 3.9986e-05
19:1922565 T C 0.075243 1.5025e-04
19:1922599 G T 1.678210 6.1165e-05
19:1924189 T C 0.039754 -9.1439e-05
19:1927763 T G 0.543579 -1.1158e-04
19:1932798 T C 0.236323 -3.0452e-05
19:1943717 A G 0.034743 -9.0882e-05
19:1948218 T C 0.067788 1.5957e-04
19:1948784 C T 1.394193 1.0392e-04
19:1952280 C T 1.214164 3.2027e-04
19:1952841 C T 1.242610 5.1179e-04
19:1953495 A G 0.059368 2.1047e-05
19:1955131 A C 0.265259 3.3685e-06
19:1957079 T C 1.107769 1.6493e-04
19:1957517 A C 0.340970 -1.5161e-04
19:1959126 G A 0.179841 -8.1874e-05
19:1966153 A G 0.048014 -3.8995e-06
19:1966430 T C 0.152528 -8.2263e-05
19:1967121 C T 0.792158 -2.3138e-04
19:1967489 A G 0.147896 -1.6108e-05
19:1969882 T G 0.027449 4.5018e-06
19:1970668 G A 0.606199 -7.9112e-05
19:1975217 A G 0.027852 4.4118e-06
19:1978397 C G 0.039637 -7.1442e-05
19:1979811 G A 0.027362 -5.6802e-06
19:1981549 T C 0.183184 -2.0933e-05
19:1988444 T C 0.581266 -5.1722e-05
19:1996352 C A 0.646346 -2.1553e-04
19:1999338 T G 0.111456 3.8468e-06
19:2001533 A G 0.319885 1.7771e-05
19:2002390 G T 0.564758 -7.8895e-04
19:2006247 C G 0.043318 -3.3644e-06
19:2007911 T C 0.339950 9.0893e-06
19:2009510 C T 0.754686 -7.9399e-05
19:2010334 A C 0.041604 5.2788e-05
19:2010570 A G 0.296723 5.6617e-06
19:2011117 A C 0.090287 -2.5212e-05
19:2012794 A G 0.082796 5.8501e-05
19:2013084 T C 0.110099 -7.8482e-05
19:2013994 A G 0.103150 -8.0432e-06
19:2014036 C G 0.032912 -1.7065e-04
19:2014037 G A 0.426005 3.2336e-06
19:2021909 A G 0.461673 -3.0443e-06
19:2024577 T C 0.290832 -3.4191e-05
19:2032148 T G 0.678391 2.4898e-05
19:2033470 A G 0.045265 -2.6530e-05
19:2033527 A G 0.608036 -2.4752e-05
19:2038137 C T 0.116545 6.6441e-06
19:2040061 C T 0.496938 -3.8725e-05
19:2042745 T C 0.064470 2.8343e-05
19:2044045 G C 0.060293 5.9332e-05
19:2047688 C A 0.535896 3.8022e-05
19:2050823 T G 0.150642 -3.8649e-05
19:2053994 G C 0.518012 3.4844e-05
19:2058624 G C 0.617365 -3.6219e-06
19:2058815 C T 0.241013 2.0848e-05
19:2064016 G T 0.261040 6.9643e-05
19:2072599 A G 0.642581 4.9009e-05
19:2073657 C T 0.175521 -1.4632e-05
19:2078176 T C 0.122274 5.7078e-05
19:2078221 C G 0.289300 3.2624e-05
19:2078596 T G 0.025294 -3.6689e-05
19:2085347 G A 0.376127 -1.0245e-05
19:2086754 A G 0.081520 -3.9165e-05
19:2087835 G C 0.450880 -3.3943e-06
19:2089089 A G 0.149840 -3.5304e-05
19:2091367 G C 0.269118 -1.7557e-05
19:2093053 C T 0.071442 3.9715e-05
19:2097986 C T 0.398874 4.7222e-07
19:2098063 T A 0.062536 1.9592e-05
19:2099551 C T 0.032295 -4.3582e-05
19:2106696 C T 0.459394 -3.9115e-05
19:2107385 T C 0.081115 9.2584e-06
19:2113273 A G 0.024996 -7.3407e-05
19:2114319 A G 0.023629 1.1954e-05
19:2115790 C T 1.693754 7.5935e-05
19:2116088 T G 0.142349 3.2752e-05
19:2116281 C T 0.114945 -2.3219e-05
19:2122458 T C 0.036310 -2.3081e-04
19:2125644 A G 0.066762 -4.2692e-06
19:2135714 G T 0.142933 -4.1411e-05
19:2138041 C T 0.838728 9.1190e-05
19:2145068 G A 0.039803 -9.3463e-06
19:2146852 C T 0.990250 2.8467e-05
19:2151761 C T 0.258904 6.2192e-05
19:2151958 A G 0.035440 -2.1273e-04
19:2152224 G A 0.028219 -5.5725e-05
19:2156293 G T 0.051942 2.8416e-05
19:2160529 A C 0.252490 1.1047e-05
19:2167212 T G 0.060858 3.7546e-05
19:2169224 T C 0.068076 -8.3948e-05
19:2170954 T A 0.921712 3.9508e-06
19:2173104 T C 0.099765 1.6587e-05
19:2173136 A G 0.777354 2.9757e-05
19:2173963 G T 0.080225 4.3751e-05
19:2186347 T C 0.025281 -1.4369e-05
19:2187097 C T 0.111563 8.0654e-05
19:2189209 A G 0.063045 -1.9135e-05
19:2190845 A G 0.078745 7.3810e-05
19:2191980 C T 0.996151 -2.6733e-06
19:2194896 C T 1.829897 5.4018e-04
19:2195065 T G 0.944394 5.0856e-05
19:2196783 G A 0.867340 3.9699e-05
19:2198240 C T 1.913306 5.7314e-05
19:2201297 T C 0.068184 5.5519e-05
19:2206575 T G 0.579948 2.5760e-04
19:2211563 A C 0.027965 -3.0085e-04
19:2213254 A G 0.020176 -2.8358e-05
19:2215937 T C 0.026735 -2.5543e-06
19:2216175 A C 0.087376 -1.3504e-05
19:2219783 A G 0.129632 2.0922e-05
19:2224387 C A 0.143569 -4.1183e-05
19:2226676 A G 0.883250 5.0597e-05
19:2226772 C G 0.248547 5.1692e-05
19:2229584 A G 0.057486 1.5435e-05
19:2235284 T C 0.079729 3.4032e-05
19:2238667 T G 1.555997 2.4747e-05
19:2238719 A C 0.046817 1.0502e-04
19:2242829 C A 1.828277 6.1099e-04
19:2244623 G T 0.080388 -2.4161e-04
19:2245622 A G 0.116042 -6.2668e-05
19:2252990 G C 0.380896 4.1956e-05
19:2254408 A G 0.042419 3.1043e-05
19:2254458 T C 0.112955 -9.7899e-06
19:2255311 G C 0.043863 4.7136e-05
19:2260361 T C 0.066142 8.2590e-06
19:2268055 C T 1.519012 -1.3443e-06
19:2270099 T C 1.296188 1.5032e-05
19:2272511 T C 0.202759 -2.2217e-05
19:2274578 C T 1.574800 -1.3863e-06
19:2278755 T C 0.263808 -1.5746e-05
19:2278841 A G 0.030445 -1.4639e-04
19:2279746 T C 1.309765 -1.3896e-05
19:2280885 A G 0.109372 -3.8102e-06
19:2282038 A C 0.094721 5.7625e-05
19:2288876 T G 0.225119 5.1392e-06
19:2292442 C T 0.056976 -4.7848e-05
19:2294260 G C 0.479904 3.7914e-05
19:2296098 G C 1.628955 1.0256e-05
19:2296130 A G 0.055629 6.2185e-05
19:2303220 C T 0.120038 1.4186e-05
19:2306575 A G 1.487879 -1.8051e-05
19:2307341 G T 1.653159 -2.8391e-05
19:2312386 G T 0.029442 1.1574e-05
19:2315387 T C 0.137643 7.2115e-05
19:2318087 G T 0.115091 1.1300e-04
19:2318180 C T 0.535023 3.2908e-05
19:2319234 A G 0.075068 3.2742e-05
19:2319941 T C 0.080271 -6.2873e-05
19:2325172 C A 1.563433 -1.3489e-05
19:2326215 T C 0.359672 -7.1714e-05
19:2326902 A G 1.203460 2.8412e-05
19:2328730 T G 0.074652 -6.5236e-06
19:2336109 G A 0.229773 4.2013e-06
19:2337286 A G 0.026907 5.7372e-05
19:2337408 T C 0.273802 -7.1455e-05
19:2339949 C T 1.499615 9.5924e-06
19:2343844 G A 1.911199 2.6302e-04
19:2350926 T C 0.023019 2.4240e-05
19:2353074 G A 0.021130 1.3231e-05
19:2353150 A C 0.411097 3.8649e-05
19:2356013 A G 0.266298 -3.9799e-05
19:2356265 A G 0.276967 1.1722e-05
19:2356475 G A 1.198166 3.8636e-05
19:2366907 T C 0.090245 1.5940e-06
19:2372678 C T 0.177546 -1.4319e-04
19:2374095 T C 0.099622 -1.8456e-04
19:2374210 G C 0.052601 -8.2286e-05
19:2376746 C T 0.094633 -1.2908e-04
19:2380846 G A 0.733923 1.6136e-05
19:2380959 G C 0.058245 1.1047e-04
19:2381171 G A 0.032334 -1.0761e-05
19:2385391 A G 0.095513 -1.7395e-04
19:2388984 T C 0.097626 -2.0729e-04
19:2389872 C G 1.304017 -2.4866e-04
19:2391470 G A 1.858930 -1.6839e-05
19:2391651 A G 1.207098 -3.8549e-05
19:2394853 A G 0.275931 -3.6047e-05
19:2396243 T C 0.471494 2.8739e-05
19:2396611 T C 0.501689 2.3329e-05
19:2398849 G A 0.747838 -1.5775e-05
19:2400202 G A 0.164741 -1.3231e-04
19:2405262 G C 0.397507 -2.0231e-05
19:2405641 T C 0.931135 -2.5345e-05
19:2409920 T C 0.091118 1.2134e-05
19:2410332 C T 0.539142 -1.0292e-05
19:2412034 A G 0.522459 -5.4841e-06
19:2415245 A G 0.364543 1.2933e-06
19:2416796 G A 0.097054 -2.0139e-05
19:2422177 A G 0.089248 1.2694e-05
19:2426545 A G 0.320456 -1.2022e-05
19:2432177 T C 0.133761 -5.7058e-05
19:2442749 A G 0.041059 -1.3123e-05
19:2444363 G A 0.597381 -2.9376e-05
19:2463554 G C 0.049326 -2.4201e-04
19:2465737 T C 0.704812 1.4313e-04
19:2475289 C A 1.700463 -2.2908e-05
19:2475685 A C 0.181772 9.4634e-05
19:2477277 T C 0.440390 -1.9546e-05
19:2480011 C G 0.345410 1.8632e-05
19:2480290 T C 0.040130 2.4238e-05
19:2481236 G A 0.048011 3.0177e-06
19:2483847 A C 0.393379 -1.7737e-05
19:2483893 T C 0.437933 1.0095e-04
19:2484806 C T 0.237488 3.0141e-05
19:2485656 C T 1.126487 -1.1432e-04
19:2490931 C T 0.285457 -1.0649e-05
19:2491432 A G 0.094646 3.5963e-05
19:2491658 C T 0.236424 9.7459e-06
19:2493811 C T 1.787572 -1.2492e-05
19:2495724 A G 0.421562 -1.1379e-05
19:2497362 C T 0.933929 -3.2400e-05
19:2500027 A G 1.651556 -2.6531e-05
19:2500252 C A 0.546542 1.2677e-05
19:2500907 T C 0.095289 -7.1208e-05
19:2501255 A G 0.693007 6.8690e-06
19:2505737 T C 1.470994 -2.0748e-05
19:2507028 T C 1.003093 -5.5767e-05
19:2510963 T C 0.192074 -4.2011e-05
19:2510999 T G 0.114075 -7.5593e-06
19:2511395 C G 0.025252 -3.5043e-05
19:2512795 C T 1.565212 1.0332e-04
19:2514565 T C 0.505432 5.0608e-06
19:2514732 T C 0.243743 -3.9967e-05
19:2520791 A C 1.204589 -3.7199e-05
19:2522436 T G 0.662997 2.2627e-05
19:2524834 A G 0.697165 -4.0980e-07
19:2525578 C G 0.062867 2.2536e-05
19:2527482 C T 0.150483 7.4857e-06
19:2532365 C T 1.510012 3.5719e-05
19:2532538 G A 0.114945 8.3678e-06
19:2532605 C A 0.070365 9.3339e-05
19:2534480 T C 0.087288 -3.1375e-06
19:2535560 T C 0.564180 -7.9815e-06
19:2537756 T C 1.481566 7.6678e-05
19:2538668 G A 0.756815 -4.4972e-05
19:2540449 C T 0.243863 7.9046e-05
19:2543621 C T 1.015401 -7.3318e-06
19:2547015 C A 0.183518 -2.8354e-05
19:2548871 G T 0.368974 1.9579e-05
19:2550096 T C 0.596465 -6.3521e-06
19:2550138 C T 1.108720 1.8694e-05
19:2550206 A G 0.496360 2.7124e-05
19:2552819 C G 0.057950 -3.0635e-05
19:2553337 T C 0.461264 -1.0070e-05
19:2556958 G A 1.544861 -1.2614e-05
19:2559841 C T 1.586488 1.6441e-05
19:2560219 T C 0.079300 5.1524e-05
19:2560423 G T 0.729843 -6.4403e-05
19:2564055 G A 0.812256 1.0334e-05
19:2564832 T C 0.701777 5.3319e-04
19:2566476 T C 0.819442 -4.5278e-05
19:2573960 A G 0.428150 -6.8031e-06
19:2573995 T C 0.324419 1.2273e-05
19:2574868 T C 0.126662 -8.1296e-05
19:2578227 T C 0.252484 -7.7508e-05
19:2583601 T C 0.490810 1.0042e-04
19:2586101 C T 0.029585 -1.9304e-05
19:2587660 T C 0.317629 6.9372e-05
19:2591628 A G 0.074863 6.0163e-05
19:2592000 G A 0.181700 1.1711e-04
19:2598952 C T 0.194447 -3.6783e-04
19:2599401 C T 1.445684 4.6101e-05
19:2603515 A G 0.079680 1.4637e-04
19:2605046 T C 0.103468 -8.7866e-05
19:2610822 T C 0.539824 1.7609e-04
19:2610949 A G 1.674052 1.0462e-05
19:2613934 A G 0.077570 -6.6402e-06
19:2614234 T C 0.146445 7.4203e-05
19:2614827 A G 0.109992 -3.5379e-05
19:2615996 C T 0.053357 -3.0911e-05
19:2617052 A G 0.060446 5.0211e-05
19:2617422 C A 0.206339 -4.3411e-05
19:2619143 A C 0.205962 4.4242e-05
19:2619547 T G 0.206047 4.2101e-05
19:2620537 C A 0.153735 8.5865e-05
19:2622849 T C 0.122264 5.7079e-05
19:2627635 T C 0.249605 -2.5947e-05
19:2628046 C A 0.178377 3.5355e-05
19:2630315 A G 0.023713 -3.1413e-05
19:2634823 C T 0.449816 -2.4469e-05
19:2635059 C T 0.308668 -1.2176e-05
19:2636277 A G 0.030844 -9.3122e-06
19:2643080 T C 0.022415 -1.0669e-04
19:2647102 A G 0.156870 -5.8793e-05
19:2648560 T C 0.192960 -1.4088e-05
19:2649825 C T 0.346750 8.7314e-05
19:2650034 C T 0.933001 1.5769e-05
19:2655292 T C 0.025599 1.3174e-05
19:2655322 T G 0.048362 -3.4505e-05
19:2660484 T C 0.049335 5.8501e-05
19:2662783 T C 0.565718 -5.0607e-05
19:2663849 T C 0.928382 -1.2578e-05
19:2671252 T C 0.029475 1.2743e-06
19:2671650 G A 0.061799 -3.0114e-05
19:2671708 T C 0.023447 -2.5804e-05
19:2675196 T A 0.043081 -7.3001e-05
19:2675678 C T 0.167396 -6.3924e-06
19:2679447 A G 0.445781 -2.2994e-04
19:2683756 C A 0.049676 -6.8129e-06
19:2685615 T C 0.042140 5.3156e-05
19:2685808 A G 0.054376 2.9761e-06
19:2688531 T C 0.077077 -7.9282e-06
19:2691260 A G 0.397647 -4.4945e-05
19:2695707 G A 0.664431 -7.4060e-05
19:2703289 C T 0.090102 3.3559e-05
19:2705763 A G 0.066992 -3.3454e-05
19:2707209 A G 0.810351 -5.5364e-06
19:2711413 G A 0.413846 -5.5377e-05
19:2717256 G C 0.300235 -2.2409e-04
19:2717880 G A 1.222811 -1.2044e-06
19:2721991 C A 0.355546 -1.5780e-04
19:2722050 A C 0.337555 -3.0928e-04
19:2723612 G A 0.068232 7.5381e-06
19:2728971 A C 0.166851 -1.0733e-04
19:2729352 A C 0.119765 3.1861e-05
19:2738352 G A 0.587488 -2.9146e-05
19:2743531 T C 0.210364 -4.7863e-06
19:2754548 G A 0.413580 -3.2459e-05
19:2754792 A G 0.428894 -1.4696e-05
19:2756886 T C 0.058862 1.2354e-04
19:2758719 C T 0.058680 1.0603e-05
19:2762767 A G 0.203492 -1.1371e-04
19:2771115 A C 0.176884 -4.4015e-05
19:2775723 T C 1.402486 4.9604e-06
19:2778522 T C 0.056109 -2.7383e-04
19:2781785 T C 0.046119 9.8809e-06
19:2794410 T C 0.023444 1.9664e-05
19:2800505 G A 0.047547 1.9309e-05
19:2815372 G A 0.589075 -2.3683e-05
19:2816339 G A 0.571243 -2.2656e-05
19:2823258 C T 0.795099 3.2336e-05
19:2824724 T C 0.079927 -9.2167e-05
19:2828196 C T 0.031980 1.1646e-04
19:2833431 G A 0.477570 -5.9031e-05
19:2833471 T C 0.044369 -2.4141e-05
19:2833864 A G 0.363378 -1.4379e-05
19:2833943 A G 0.049121 -3.5038e-05
19:2836768 G C 0.114737 -9.5075e-05
19:2842540 G A 1.397932 1.1078e-07
19:2846050 A G 0.915571 2.0290e-05
19:2846557 G A 0.766949 -6.1885e-05
19:2853566 G A 1.682991 -3.9053e-05
19:2862733 T C 0.044587 3.1241e-05
19:2865825 G T 0.255506 7.6488e-05
19:2867583 A C 1.673468 -8.9132e-05
19:2869656 T C 0.577857 -6.6988e-05
19:2869685 C T 0.128353 5.1717e-05
19:2877365 T C 0.111797 -8.8787e-07
19:2877426 T C 0.038151 1.7293e-05
19:2879267 A G 0.136851 1.9177e-05
19:2880112 A G 0.895951 -1.0620e-05
19:2883136 C G 0.077074 4.5087e-05
19:2884516 C T 1.734137 -1.4245e-05
19:2886440 G C 0.035879 -1.0884e-05
19:2889166 T C 1.790863 -3.0332e-05
19:2891397 T C 0.506681 1.0189e-05
19:2895478 T G 0.042760 5.0374e-06
19:2896818 T C 1.768451 -4.3461e-05
19:2896948 C T 1.756166 -5.0624e-05
19:2897895 C T 0.128201 7.1466e-05
19:2899925 G T 1.734741 -3.7271e-05
19:2902529 C T 0.034061 -6.7117e-05
19:2906556 A C 0.832876 -7.7798e-06
19:2906910 A G 0.063341 -2.6455e-05
19:2907334 A G 0.023249 7.1793e-06
19:2907650 A G 1.960934 -7.3096e-05
19:2916111 G T 0.061809 1.7318e-05
19:2917178 A G 0.033704 -6.0143e-05
19:2917287 A C 0.875019 -2.7362e-05
19:2917689 T C 0.042971 6.4775e-05
19:2919060 T G 1.794031 -1.6277e-04
19:2920806 A G 0.153258 -3.9898e-05
19:2923160 G A 0.874334 1.8062e-06
19:2926946 G C 1.882666 4.2031e-05
19:2926993 G C 1.922797 -4.3605e-05
19:2927085 C T 0.136474 1.4107e-04
19:2934282 C T 1.905406 -9.5291e-05
19:2935743 A G 1.060812 -1.0272e-05
19:2936535 A G 0.106805 9.0463e-05
19:2939401 G C 0.238712 1.0741e-05
19:2940889 A G 0.061692 5.0156e-05
19:2941558 C T 0.078171 -2.1842e-05
19:2943232 C T 1.146383 -1.2615e-05
19:2945953 T C 0.745569 1.8234e-05
19:2946407 G A 0.691219 1.5396e-05
19:2949532 A C 0.806962 2.4512e-05
19:2950150 T A 0.848667 2.7384e-05
19:2950180 C T 0.510300 7.3032e-06
19:2954910 T G 0.098337 -4.5990e-05
19:2962153 C T 0.085685 7.9605e-06
19:2962275 G A 1.306149 1.0153e-04
19:2976114 G A 1.379785 2.9823e-05
19:2977362 A G 0.972171 7.4580e-05
19:2977599 G C 0.430757 -1.2470e-05
19:2982834 T C 0.383560 -2.5455e-05
19:2988648 G A 0.120320 -3.8112e-05
19:2989697 C T 0.549454 -3.5122e-05
19:2992898 T C 0.116312 -1.6653e-05
19:2994921 A G 0.413775 3.6290e-05
19:2996014 C T 1.364404 -9.9599e-05
19:2996483 A G 1.119096 -1.4527e-04
19:2997017 A G 1.034282 -7.6083e-05
19:2997790 C T 0.193323 -8.8305e-05
19:2997897 A G 0.282981 -6.8462e-06
19:2997976 G A 0.111975 -1.7804e-05
19:3003140 T C 0.270073 -1.3769e-05
19:3005145 A G 0.042318 -9.0212e-06
19:3009733 A G 0.078103 5.3282e-05
19:3009870 T C 0.455012 -4.9269e-05
19:3012890 T C 0.183187 -3.2601e-05
19:3013227 G A 0.540265 -1.7147e-04
19:3013374 G A 0.549042 -2.2810e-05
19:3013624 A G 0.090235 2.7346e-06
19:3015903 T C 0.021837 4.2274e-06
19:3020678 T A 0.349094 -5.8525e-05
19:3020691 G A 0.792817 -3.5060e-04
19:3024903 T C 0.059839 3.5902e-05
19:3025705 G A 0.143206 4.9775e-05
19:3026008 C T 0.140892 -5.6664e-06
19:3030168 C T 0.893682 -6.9445e-05
19:3030438 A G 0.820172 -8.7690e-05
19:3031092 T C 0.216307 -8.0326e-04
19:3031286 C T 0.537490 1.3411e-05
19:3035895 T G 0.172340 -1.0888e-04
19:3042734 C T 0.685740 -1.6296e-05
19:3044284 C A 0.485334 -2.0220e-04
19:3049520 A G 0.132410 5.3427e-05
19:3053326 G T 0.123082 1.0038e-04
19:3053574 C T 0.613986 -1.1199e-06
19:3053658 T C 0.026148 -1.8167e-05
19:3054567 T C 0.439962 2.8084e-05
19:3055177 T C 0.156134 7.8838e-05
19:3056213 A G 0.746916 2.7852e-05
19:3057220 C T 0.164920 5.0663e-05
19:3063409 C T 1.456012 -8.9197e-06
19:3063499 A G 0.417826 1.3343e-04
19:3064239 C T 0.418699 1.3774e-04
19:3065724 A G 0.143154 -4.6056e-04
19:3068450 T C 1.901972 -4.2108e-05
19:3072859 A G 0.149418 1.7205e-05
19:3076005 A G 0.066304 -2.0846e-05
19:3076107 T C 1.119194 1.0006e-05
19:3078394 T C 0.256908 -4.7157e-05
19:3080722 T C 1.180396 1.1422e-05
19:3084944 T C 1.520242 -3.1999e-05
19:3087833 C T 0.141132 -1.1610e-05
19:3089226 T C 1.602035 5.3482e-06
19:3089244 G A 0.024642 1.0395e-04
19:3090719 T C 0.456337 2.4301e-06
19:3093163 C T 0.905084 -9.4103e-05
19:3095927 C T 1.622363 -5.3320e-05
19:3095969 G T 0.043201 1.8603e-05
19:3096250 G C 0.035408 -4.9900e-05
19:3097297 A G 0.362865 8.1617e-07
19:3098612 T C 0.101397 -5.0841e-05
19:3100479 G A 0.095987 -2.9412e-05
19:3101075 T C 0.929064 -3.8112e-05
19:3110349 G T 0.961505 -1.8626e-05
19:3111118 C T 0.057920 3.8228e-05
19:3111537 A G 0.032724 8.2330e-05
19:3114177 T G 0.046271 8.3770e-06
19:3114229 A G 0.728649 9.8432e-06
19:3114545 C T 1.720180 -3.4303e-05
19:3115402 T C 0.327367 -3.0630e-06
19:3118119 G A 1.331067 -7.2051e-06
19:3118514 T C 0.078362 1.6671e-05
19:3119198 T C 0.022422 6.4725e-06
19:3124111 A C 0.034850 -6.1565e-05
19:3124725 G A 0.032311 1.1132e-06
19:3126332 G A 1.103530 -1.9257e-05
19:3129368 T C 0.063058 -3.1316e-06
19:3133406 A G 0.069764 2.2539e-05
19:3133853 C T 1.468320 -4.9569e-05
19:3136798 C T 1.141057 -2.7297e-06
19:3138313 T C 0.077742 4.8856e-05
19:3140786 C T 0.536042 -2.4815e-05
19:3142273 A G 0.066447 1.7024e-05
19:3142495 G A 0.654058 -3.6085e-05
19:3143031 C T 1.770113 -9.8951e-05
19:3143239 A G 0.082812 -3.0806e-05
19:3143320 T C 1.011266 -3.5705e-05
19:3146501 A G 0.201298 4.4745e-05
19:3151458 A G 0.963112 3.8454e-05
19:3155459 T G 0.201233 2.6501e-06
19:3158116 G C 1.281634 2.1153e-05
19:3158498 A G 0.491985 -6.8751e-06
19:3159769 G A 0.341417 5.4980e-06
19:3160472 G A 0.432571 1.3078e-05
19:3165924 A G 0.969204 -1.0700e-05
19:3170975 T C 0.566157 6.8532e-06
19:3171073 G A 0.048274 -3.5597e-05
19:3171565 G A 0.877155 -3.3011e-05
19:3171926 C A 0.076197 -4.9663e-08
19:3172002 C G 0.097067 -1.5654e-05
19:3176170 G A 0.245765 -5.4336e-06
19:3176418 A G 0.516526 2.8175e-05
19:3179021 A G 0.187708 -4.2992e-05
19:3179517 T C 0.021747 -8.1944e-05
19:3180770 G T 0.618413 -2.3764e-06
19:3185607 A G 0.062919 -3.4310e-05
19:3186085 T G 1.062036 1.1632e-03
19:3190891 A G 0.312887 2.4964e-05
19:3196746 T C 0.061919 3.6933e-05
19:3196790 A G 0.042435 1.9656e-05
19:3197210 G A 0.868021 1.7043e-05
19:3198841 C G 0.055415 -9.4512e-05
19:3199332 A G 0.032195 -2.4565e-05
19:3200637 G A 0.377737 1.4893e-05
19:3207646 G A 0.072296 5.5921e-07
19:3208827 G A 0.469190 2.2155e-05
19:3214125 C T 0.594482 -2.0072e-06
19:3222856 G A 1.003285 4.6417e-05
19:3223853 G A 0.224843 -1.4707e-05
19:3227563 A G 0.212616 -2.7154e-05
19:3230135 C T 0.440481 -2.6365e-06
19:3236191 G A 0.454973 -2.6802e-05
19:3238978 C T 0.243045 -5.0634e-05
19:3239050 T C 0.088476 -1.3730e-05
19:3245635 G A 0.075006 4.6839e-05
19:3251219 G T 0.301887 -1.0203e-05
19:3252909 A G 0.048219 8.6522e-05
19:3257449 G T 0.269310 3.4156e-05
19:3259171 A C 0.262964 -6.2542e-05
19:3264135 G A 0.121456 1.0943e-04
19:3264334 C T 0.529940 -1.2046e-05
19:3265535 G C 0.546143 -1.4145e-05
19:3266172 A G 0.057245 2.1684e-05
19:3268785 G A 1.574053 6.7068e-05
19:3269743 C T 0.073500 8.7219e-05
19:3275315 T C 0.850653 2.1410e-06
19:3277094 C T 0.469813 7.3291e-06
19:3277766 C T 0.591032 1.4289e-05
19:3278437 A G 0.022792 -4.5437e-05
19:3281298 A G 0.230163 3.3676e-05
19:3293593 G A 1.496448 4.5405e-05
19:3293845 G A 1.297928 2.3025e-05
19:3294078 G A 0.297697 3.6784e-05
19:3295428 C T 0.254564 2.1023e-05
19:3296923 T C 0.038959 4.3952e-05
19:3298398 G C 0.267463 1.4355e-05
19:3300339 C T 0.188293 -7.3086e-07
19:3307670 A C 0.840952 -1.6056e-05
19:3311830 A G 0.415761 -1.2520e-05
19:3315216 T C 0.539418 -3.3406e-05
19:3315718 T G 1.560743 8.4080e-06
19:3317215 G T 0.563190 4.6946e-05
19:3318498 T C 0.071423 -5.4005e-05
19:3318510 G A 1.106195 1.1296e-05
19:3319781 T C 1.396904 -1.3845e-05
19:3321710 G A 0.062750 7.1475e-05
19:3326292 T C 0.557033 7.1689e-05
19:3328483 G C 0.711920 1.9140e-05
19:3328734 A G 1.907597 1.1166e-04
19:3337668 T C 0.402292 -2.5442e-04
19:3338774 G A 0.725095 6.1267e-05
19:3340032 A G 0.031013 1.4490e-04
19:3340313 T G 0.560950 4.8788e-05
19:3340548 G T 0.040796 1.4495e-05
19:3342528 T C 0.381817 4.0952e-05
19:3346342 G A 0.134196 -2.0906e-05
19:3349305 C T 0.402249 1.8160e-05
19:3352401 T C 0.424814 4.6004e-06
19:3355041 C T 1.853535 2.7988e-05
19:3355104 T C 0.246732 -1.8982e-05
19:3357675 A G 0.021493 3.6155e-05
19:3358425 C T 0.769480 5.3020e-04
19:3362658 T C 0.123257 1.1161e-04
19:3363125 T C 0.040832 4.1136e-05
19:3364098 C T 0.315571 -2.1077e-05
19:3364188 G C 1.881381 4.5028e-05
19:3367745 A G 0.834824 4.9367e-05
19:3368977 T C 0.064899 5.5310e-05
19:3370111 T G 0.081397 1.8625e-05
19:3371522 C T 0.268437 2.0225e-05
19:3372514 A G 0.868433 1.6500e-05
19:3374818 A G 0.077171 1.1708e-05
19:3375940 G A 0.823038 -2.6885e-05
19:3377427 T G 1.133722 -2.6757e-05
19:3393376 A G 1.056885 -1.7581e-04
19:3397431 G A 0.269303 -9.7796e-06
19:3402666 G A 1.905059 9.4329e-05
19:3403004 G A 1.149240 -3.7295e-05
19:3403753 T C 0.031162 -2.2437e-05
19:3410852 G A 0.446917 1.0224e-05
19:3415481 T C 0.042695 -7.5241e-05
19:3415706 A C 1.828095 3.1309e-05
19:3423339 G T 1.209111 -8.8574e-05
19:3429937 A G 0.460660 2.1214e-06
19:3434028 C A 0.709609 1.7201e-05
19:3435545 A G 0.094870 7.3608e-06
19:3443124 A G 0.124280 1.5556e-04
19:3446107 T C 1.348100 3.0322e-06
19:3446529 C A 0.062318 2.0393e-05
19:3448694 T C 1.540918 5.6176e-08
19:3458154 G A 0.042604 -4.6097e-05
19:3458336 A G 0.404749 -1.0370e-05
19:3462849 T C 0.195716 -1.8574e-05
19:3467822 C T 0.213506 -8.9937e-05
19:3468503 C T 1.082514 2.5664e-05
19:3471275 T C 0.667482 2.5745e-05
19:3475634 C T 0.213564 -2.4496e-05
19:3476221 G A 0.127259 -5.3445e-06
19:3478456 A G 0.047115 1.6899e-05
19:3478864 G A 0.032957 7.0293e-05
19:3481877 C T 0.372249 6.9112e-06
19:3484465 C T 0.088927 1.6402e-05
19:3487533 C T 0.518905 1.8475e-05
19:3492748 A G 1.413726 -1.1949e-05
19:3494634 C G 0.022915 1.5869e-06
19:3497241 T C 0.288736 9.4303e-06
19:3510005 C A 0.848430 -1.4645e-06
19:3527524 T C 0.056596 -6.1323e-05
19:3534655 A G 0.333154 4.5665e-06
19:3543640 T C 0.020088 2.8901e-05
19:3545631 A G 0.045934 3.4119e-05
19:3546264 T C 0.024775 5.1664e-06
19:3548313 C T 0.909135 -2.0244e-05
19:3548439 T C 0.312397 1.0745e-05
19:3551913 A G 0.062675 4.4838e-06
19:3554702 T C 0.116471 -1.6614e-05
19:3556464 T C 0.142602 -3.8995e-05
19:3557005 G A 1.053561 -3.9446e-05
19:3563957 A G 0.276986 2.0242e-04
19:3564012 G A 0.880245 -2.7668e-05
19:3565357 T C 0.104192 -4.5463e-05
19:3565909 C T 0.202110 -1.7403e-06
19:3567307 A C 0.140775 5.2612e-05
19:3571446 A G 1.085973 1.3640e-04
19:3573876 A G 0.065989 4.1305e-05
19:3574073 A G 0.044032 -6.7336e-06
19:3575422 C T 0.054996 -3.4523e-05
19:3578773 T C 0.046512 -2.9765e-05
19:3579481 T C 0.187368 6.1806e-05
19:3579841 T C 0.029088 1.1210e-05
19:3582350 C T 0.469151 -1.1893e-05
19:3582401 T C 0.245720 -1.4752e-05
19:3584261 T C 0.213460 -7.0419e-05
19:3589339 A G 0.271601 -4.8926e-07
19:3589435 T C 0.238605 4.4412e-05
19:3592133 G A 0.142463 2.4024e-04
19:3593578 G A 0.928590 1.1253e-05
19:3594784 T C 0.066304 -4.1457e-05
19:3600390 A G 0.202204 -6.2134e-05
19:3603208 A C 0.031542 -3.5589e-05
19:3603227 T C 0.133008 7.4166e-05
19:3604265 C T 1.289534 7.3762e-06
19:3608158 A G 0.057473 -1.4761e-05
19:3610776 A G 0.038796 -3.5836e-05
19:3611190 A C 1.105156 -1.5456e-05
19:3612819 A G 0.175378 8.8482e-05
19:3624005 A G 0.191094 -9.4595e-05
19:3625397 T C 0.022509 6.1799e-05
19:3626922 C T 1.214736 2.6958e-05
19:3631694 A G 1.127295 -1.2980e-05
19:3633192 G A 0.301222 3.6232e-06
19:3637395 C T 1.212288 3.7821e-05
19:3646642 G A 0.143138 -3.0467e-05
19:3648343 G A 0.020997 7.2065e-05
19:3652653 G A 0.049277 -1.9391e-05
19:3660619 G A 1.087561 1.2521e-05
19:3663548 A G 0.086353 -1.9435e-05
19:3665908 T C 0.650504 -3.3113e-05
19:3668318 G A 0.411578 -2.5684e-05
19:3670881 A G 0.445489 2.2853e-06
19:3672468 T C 0.106941 -5.5915e-05
19:3676507 T C 0.123825 1.3222e-04
19:3680658 T C 0.023532 8.3299e-06
19:3684475 T C 0.067745 2.1164e-04
19:3688524 T C 0.211078 -1.3330e-04
19:3694494 C G 0.603931 -8.7035e-06
19:3705590 G T 1.001957 1.2088e-05
19:3710346 A G 1.781369 6.6340e-05
19:3710404 A G 1.388130 1.4020e-04
19:3714553 A G 0.044132 -9.0182e-05
19:3718705 A G 0.100959 -6.5633e-06
19:3721223 G A 0.388036 3.9866e-05
19:3722669 C G 0.345715 2.0260e-05
19:3728609 A G 0.391889 3.3958e-05
19:3731243 A G 0.173609 -7.0651e-05
19:3731847 T C 0.454788 -8.4595e-06
19:3733333 C T 1.277190 5.7170e-06
19:3734675 G A 0.707201 -2.1108e-05
19:3736432 T C 0.034593 1.3343e-04
19:3743703 A G 0.276123 -1.3821e-05
19:3746207 C T 0.983258 1.6876e-05
19:3750615 C T 1.090949 -8.2148e-05
19:3754954 A G 0.068622 -7.0958e-05
19:3755962 C A 1.083104 -7.1200e-05
19:3758598 T C 0.062091 -1.1903e-04
19:3760027 A G 0.023876 9.7944e-06
19:3761652 A G 1.271345 4.6536e-06
19:3762926 A G 1.270345 8.3219e-06
19:3767265 T C 1.187046 -4.4798e-05
19:3769470 A G 0.363170 -7.3383e-06
19:3771586 A G 0.044509 3.9589e-05
19:3775106 A G 0.086924 5.9427e-05
19:3781164 A G 0.400740 5.1170e-05
19:3781557 T C 0.232578 2.7688e-05
19:3784535 A G 0.634603 1.1100e-05
19:3784757 G T 1.867362 1.8227e-07
19:3790866 G T 0.056814 5.2173e-05
19:3792245 T G 1.785044 1.3879e-05
19:3792364 A G 0.879177 -7.6508e-05
19:3797100 T C 0.258216 -6.5171e-07
19:3801365 G C 0.929778 5.2232e-06
19:3801559 C T 1.886217 1.0808e-05
19:3803176 A G 0.074727 1.5369e-04
19:3805793 C T 0.880069 -2.8696e-06
19:3806837 T G 0.465308 2.0604e-05
19:3811150 A G 0.564943 2.3092e-04
19:3812741 G C 0.462935 -4.8133e-06
19:3813684 G A 0.549129 5.5237e-05
19:3813906 C A 0.048459 -1.6631e-04
19:3817894 G A 1.095419 -7.6281e-06
19:3818565 T C 0.279011 -2.4313e-04
19:3819337 T C 0.059021 7.5243e-05
19:3820191 T C 0.801655 8.0142e-05
19:3831709 T C 0.411172 2.5303e-05
19:3831765 A G 0.795216 7.8138e-05
19:3834863 T C 0.097201 2.4585e-04
19:3837995 A G 0.047148 -1.3319e-04
19:3838338 T C 1.028060 7.9526e-05
19:3844767 G A 1.453058 1.5871e-05
19:3850447 A G 0.174281 6.0665e-05
19:3853530 C T 0.051341 3.4078e-06
19:3856644 T G 0.084276 2.4214e-05
19:3865337 A G 0.113764 1.6008e-04
19:3872565 C T 0.959883 -3.0258e-05
19:3877749 G A 1.458034 -1.2196e-05
19:3882043 A G 0.022915 3.0845e-06
19:3889679 G A 0.259936 6.9677e-05
19:3890641 G A 1.422230 -1.1032e-05
19:3890922 T C 0.118408 -5.4305e-05
19:3891394 T C 0.079794 -3.3169e-05
19:3893993 T C 0.828576 -1.3769e-05
19:3896629 T C 0.221133 2.8133e-05
19:3899030 G A 0.310693 -1.6103e-06
19:3900884 G A 0.070722 -1.0623e-04
19:3902722 G C 1.704406 2.4249e-05
19:3903004 T C 0.055571 8.7125e-06
19:3906611 G A 0.730930 6.9528e-06
19:3906688 G A 0.133193 5.8198e-06
19:3918464 A G 0.257064 3.9663e-06
19:3918721 G A 0.954751 3.2498e-05
19:3921623 C T 0.406024 -1.7233e-05
19:3927282 A G 0.030348 -2.0476e-05
19:3927771 A G 0.645071 -1.0137e-05
19:3928369 G A 1.200412 3.2033e-05
19:3933232 C T 0.220046 3.3608e-05
19:3933802 A C 0.042899 -3.3202e-05
19:3936469 A G 0.050432 5.0877e-05
19:3939703 A G 1.549934 1.5083e-04
19:3944211 A C 0.179389 8.8548e-06
19:3944240 A G 0.213334 8.9999e-05
19:3951567 T C 0.268356 1.7604e-05
19:3955477 A C 1.213061 9.4752e-06
19:3961533 A G 0.169545 5.9799e-06
19:3970435 A G 0.338652 2.6374e-05
19:3971687 C G 0.115692 -9.7580e-06
19:3975930 T C 0.044623 7.6972e-05
19:3976103 A G 0.036927 -2.5161e-05
19:3977289 A G 0.027673 -1.7387e-05
19:3977762 A G 0.039679 -2.6448e-05
19:3982967 A G 0.195297 5.5281e-05
19:3984412 A G 0.121274 1.9528e-05
19:3984489 T C 0.035142 2.0480e-05
19:3984635 G T 0.050543 7.0803e-05
19:4009913 A G 0.539765 7.1202e-05
19:4013322 C T 0.633003 -3.7040e-05
19:4015555 A G 0.023778 -6.7785e-06
19:4020445 C T 0.414382 -3.6399e-04
19:4027852 A C 1.872049 -6.3077e-05
19:4028290 A G 0.323420 -2.4930e-04
19:4028690 G C 0.038241 8.2355e-05
19:4040593 C A 1.610688 4.4680e-05
19:4056207 A C 0.386472 -3.4634e-04
19:4056346 C T 1.888963 -1.8954e-04
19:4060811 T C 0.094812 1.2722e-05
19:4070542 A G 0.060874 4.5021e-06
19:4077096 C A 0.442831 -1.1607e-05
19:4078921 A G 1.893228 1.0762e-05
19:4080424 C T 0.090037 6.6161e-04
19:4094066 C A 0.077239 3.0465e-05
19:4096679 T C 0.052234 1.0090e-04
19:4098100 C A 0.032045 -3.1597e-05
19:4098776 G A 1.428871 4.4149e-05
19:4098947 A G 0.448943 -1.9289e-05
19:4100889 A G 0.037956 -6.1738e-05
19:4103908 A G 0.376861 -7.4816e-06
19:4112478 G A 1.457096 2.5093e-05
19:4115684 A G 0.123413 1.5868e-04
19:4117399 T C 0.029150 5.2365e-05
19:4119012 G A 1.577637 3.0099e-05
19:4124732 T C 0.148782 -1.0776e-04
19:4131132 C A 0.177559 -2.8529e-05
19:4140094 C T 0.210675 -1.0814e-05
19:4141209 A C 0.866626 -2.1114e-05
19:4145008 A G 1.483585 5.4043e-06
19:4154910 T C 0.255639 -1.7041e-05
19:4156881 A G 0.779068 5.8433e-05
19:4158938 T C 0.039718 3.8848e-05
19:4161414 A G 0.233217 1.0072e-05
19:4177366 A C 0.732144 2.6478e-05
19:4180003 T C 0.106068 -2.3372e-04
19:4180312 T C 0.056392 -1.8008e-05
19:4180690 G T 1.673928 -2.4461e-05
19:4180836 T C 1.902098 -3.3747e-04
19:4182939 T G 0.256827 3.3880e-05
19:4190870 A G 0.987897 9.2871e-06
19:4191127 G C 0.079388 2.5206e-05
19:4192224 T C 1.374709 -5.4191e-06
19:4195399 A G 0.099262 -1.2486e-04
19:4196014 C A 1.466071 -6.9313e-06
19:4197070 C T 0.301183 3.2580e-05
19:4201033 A C 0.847748 -3.1044e-04
19:4207940 A G 0.368961 5.1604e-05
19:4208082 C T 1.536760 -3.1365e-05
19:4208788 T C 0.055252 3.8534e-05
19:4210356 A G 1.234321 -5.6377e-05
19:4211312 G A 0.375043 6.9746e-05
19:4212742 G A 0.046119 -1.1229e-04
19:4214467 A G 1.149363 -1.5280e-04
19:4216318 T G 0.263623 1.1356e-05
19:4216910 A G 1.537545 -4.7241e-05
19:4217207 G T 1.843178 1.0511e-05
19:4221819 T C 0.036904 4.8244e-05
19:4226038 A G 0.331891 1.1221e-04
19:4233564 T C 0.112008 -2.0669e-05
19:4233729 G T 0.087703 -7.3945e-05
19:4236996 A G 0.563940 -3.6711e-05
19:4247005 C G 0.311819 1.2297e-05
19:4251069 C T 0.564605 -4.1576e-05
19:4254308 C T 0.573054 -2.7684e-05
19:4265942 A G 0.565417 -1.6630e-05
19:4270223 C T 0.324384 1.2830e-05
19:4277435 A G 0.674623 -2.7208e-07
19:4280186 T C 0.682582 -6.8819e-06
19:4287377 T G 0.324455 4.3757e-05
19:4288332 G A 0.745335 4.4390e-05
19:4292841 G C 0.393908 -1.0679e-06
19:4294542 T C 0.452124 -9.0705e-06
19:4294623 A C 0.422240 6.2090e-05
19:4294807 A G 0.315016 4.6493e-05
19:4297925 C G 0.464571 -6.8432e-06
19:4297968 T C 0.694799 -8.5345e-05
19:4301845 T C 1.584687 -9.7243e-06
19:4308098 C T 1.282449 3.0337e-05
19:4308128 T C 0.306217 2.5302e-05
19:4311942 T C 0.034045 9.0001e-05
19:4312042 G C 0.063094 -2.6117e-05
19:4319286 G A 0.042536 1.2478e-04
19:4319544 C T 0.050569 1.1513e-05
19:4320569 G A 0.102816 5.1750e-05
19:4323994 T C 0.025330 4.6050e-05
19:4325433 A G 0.890323 -1.6221e-06
19:4325632 T C 0.170120 -4.5706e-05
19:4328513 G A 0.130599 3.0060e-05
19:4328755 C G 0.035982 -8.0030e-06
19:4333711 T C 1.077671 1.8288e-04
19:4335869 A G 0.676347 -3.8287e-06
19:4340455 T C 0.593570 -1.3260e-05
19:4342285 C G 0.664474 -8.0595e-07
19:4342329 G C 0.070621 5.7083e-05
19:4346348 A G 0.899210 3.3646e-05
19:4348967 C T 0.043457 1.0988e-04
19:4350172 C T 1.550736 2.4023e-05
19:4351449 C G 0.054707 -3.1250e-05
19:4351529 T G 0.027563 3.7957e-05
19:4352373 C A 0.937565 1.5456e-05
19:4357555 G A 1.956328 -2.6584e-05
19:4359191 T C 0.097525 -2.1393e-05
19:4360627 A G 0.058349 1.6643e-05
19:4361656 T C 0.034272 -2.6791e-05
19:4363170 T G 1.096671 1.0814e-05
19:4366219 G A 0.593272 3.0322e-06
19:4378827 A C 0.089498 -5.6485e-05
19:4379805 A G 0.092650 3.9931e-05
19:4380599 T C 0.031964 3.6780e-05
19:4384674 A G 0.528925 -1.3541e-05
19:4386911 T C 0.098434 -8.2639e-05
19:4387247 T C 0.081910 2.2289e-05
19:4399767 A G 0.079115 4.1810e-05
19:4404535 A G 0.151453 1.8538e-05
19:4410003 T G 0.097632 -8.2876e-05
19:4413932 T C 0.020159 1.8046e-04
19:4414688 T C 0.080258 3.7981e-05
19:4415789 T C 0.149055 -1.3568e-05
19:4419337 G T 0.044402 -2.2615e-05
19:4420042 C T 0.506652 -1.3388e-05
19:4433253 A G 0.031270 3.9353e-05
19:4433412 G A 0.033120 3.0058e-05
19:4439388 A G 0.190136 -1.9742e-05
19:4442336 T C 1.087304 -1.8473e-05
19:4442811 A G 0.059378 -4.1962e-05
19:4442999 G T 1.963625 4.4158e-06
19:4443046 C T 0.539775 -1.5742e-05
19:4444176 T C 0.058018 -3.9922e-06
19:4444742 G A 0.549272 -5.5756e-06
19:4453324 C T 1.964183 -2.1594e-05
19:4457650 T C 0.533706 -2.3990e-05
19:4460272 G A 0.380853 1.8862e-05
19:4469772 T C 0.105503 -2.2971e-05
19:4470611 T C 0.138792 1.7245e-05
19:4472098 T C 0.236141 3.3202e-05
19:4481854 A G 0.178961 1.7246e-05
19:4486137 T C 0.139989 2.7837e-06
19:4489783 C T 0.995570 -9.3182e-05
19:4496595 G A 0.248349 1.7455e-05
19:4501117 T C 0.077820 3.4069e-05
19:4502813 A G 0.023733 2.8253e-05
19:4505082 T C 0.036476 5.0236e-05
19:4505110 C T 0.169474 2.3461e-05
19:4505445 A G 1.036498 -3.3042e-05
19:4505594 A G 0.236771 -7.1554e-07
19:4508905 T C 0.031941 4.4391e-05
19:4510530 A G 0.177354 2.8547e-05
19:4510560 T C 0.622551 2.2043e-05
19:4510850 A G 0.020218 8.9855e-05
19:4511181 T C 0.028128 1.8087e-05
19:4511525 G A 1.728850 -2.3337e-05
19:4511955 C T 1.761392 5.0370e-06
19:4513559 G A 1.896295 -2.8344e-05
19:4519450 A G 1.888564 -6.3354e-06
19:4524016 A G 0.441484 -3.1483e-06
19:4524866 C T 0.155913 -8.8696e-06
19:4525264 A G 0.058401 1.3481e-06
19:4530617 T C 0.160295 2.8223e-05
19:4534279 A G 0.129866 4.6891e-05
19:4536907 T C 0.078927 -4.0432e-05
19:4538599 A G 0.657761 -1.1218e-05
19:4539086 G A 0.240630 -5.2682e-06
19:4540703 C T 1.021029 -1.0839e-06
19:4545717 T C 0.989062 -7.3827e-06
19:4547294 G A 0.114601 3.9469e-07
19:4549923 T C 0.902718 -1.4910e-06
19:4553185 G A 1.009861 -3.4694e-05
19:4554886 C T 0.156783 4.5087e-05
19:4559474 G A 0.097246 7.7703e-05
19:4559646 A G 0.467216 4.3791e-06
19:4567227 T C 0.038579 2.8129e-05
19:4569135 C G 0.083026 1.1411e-04
19:4569266 A G 0.057401 -1.1308e-05
19:4569809 C A 1.100602 -6.9614e-06
19:4572679 T C 0.139210 -1.8827e-05
19:4576090 T G 0.519762 9.2117e-06
19:4576734 T C 0.032363 -1.4077e-05
19:4579481 T C 0.052669 -5.2002e-05
19:4581939 A G 1.077229 -6.7713e-05
19:4585721 C T 0.413872 2.8127e-05
19:4592626 T C 0.663205 -2.5987e-05
19:4592850 A G 0.035778 -8.5711e-05
19:4595328 T C 0.061027 1.6691e-05
19:4600933 T C 0.033240 -4.3169e-06
19:4606337 G A 0.265490 -9.6275e-05
19:4609900 G A 0.853652 -6.2372e-05
19:4613542 A G 0.207365 -7.2661e-05
19:4614765 G A 0.081131 -9.8217e-06
19:4615312 G A 0.543339 -3.1075e-05
19:4626890 T C 1.014411 2.0114e-05
19:4631334 G C 1.271088 4.2693e-05
19:4636496 T C 0.024298 -3.7571e-05
19:4640668 C T 0.338308 -7.6823e-06
19:4640983 A G 0.685688 -2.2319e-04
19:4641830 T C 0.071267 -4.0860e-05
19:4642579 C T 1.382681 -6.4211e-06
19:4647231 C T 0.478742 -4.6842e-05
19:4650256 T G 0.031562 -3.0571e-04
19:4651269 A G 0.105484 -1.9203e-05
19:4660945 A C 0.086908 2.2629e-05
19:4666156 T C 0.295152 -3.0239e-05
19:4666756 T C 0.174625 -4.0267e-05
19:4668417 G A 0.178516 -3.7009e-05
19:4669840 A G 0.070890 5.1224e-05
19:4670313 G C 0.175280 -3.4267e-05
19:4681152 A G 0.109112 -1.4416e-05
19:4685259 A G 0.040156 -6.4433e-05
19:4685276 C A 0.555751 -2.7891e-05
19:4686988 T G 0.380305 9.5807e-05
19:4693349 A G 0.059985 -7.7802e-05
19:4700187 G A 0.554290 -2.0990e-05
19:4701132 T C 0.151285 -1.7951e-06
19:4705556 T C 0.040413 -5.7194e-05
19:4707056 A G 0.021682 -9.7742e-06
19:4708956 C G 0.343018 -1.2058e-06
19:4714275 A G 0.038829 2.2876e-05
19:4714468 T C 0.896814 7.2184e-06
19:4717187 A G 1.471705 8.2896e-05
19:4719834 T C 0.023963 4.3060e-06
19:4721991 G C 1.459264 2.7828e-05
19:4723273 G T 0.116127 -2.3963e-05
19:4724025 A G 0.034123 -1.9850e-04
19:4724157 A G 0.692277 3.9898e-06
19:4735201 C G 0.891589 -4.9736e-05
19:4738393 A G 0.081660 6.8554e-05
19:4738679 T C 0.236615 2.1628e-05
19:4742238 A G 0.090433 1.1457e-05
19:4743325 A G 0.363089 -1.2545e-05
19:4752476 T G 0.050864 -4.2126e-05
19:4752649 G A 0.423584 -6.3766e-05
19:4754576 G A 0.171155 1.5024e-04
19:4758022 G A 0.759207 -4.2737e-05
19:4764061 A G 0.058362 1.4801e-05
19:4765457 A G 0.024651 5.5123e-05
19:4772202 C A 0.681962 -2.4393e-05
19:4776218 C A 0.705532 8.0232e-06
19:4782235 A C 0.282101 -1.9902e-05
19:4783024 T C 0.972866 -5.1467e-06
19:4789477 C T 0.348905 -3.5985e-05
19:4796706 T C 0.173339 -2.5129e-06
19:4796782 G A 1.087220 -2.9767e-05
19:4800103 A C 1.335397 -3.9678e-05
19:4800985 T C 0.125435 2.5889e-05
19:4804524 C T 0.362589 1.5360e-05
19:4806349 A G 0.374897 -5.1373e-05
19:4816719 A G 0.479411 4.4846e-05
19:4818378 C T 1.259855 -1.3777e-05
19:4821612 T C 0.954660 -1.8043e-06
19:4829250 G A 0.272783 -1.2376e-05
19:4830628 C T 1.221558 -1.6831e-05
19:4842723 T C 0.904692 -1.6136e-05
19:4844205 T G 1.292066 -5.6162e-05
19:4844790 C G 0.075389 1.1283e-04
19:4846763 T C 0.034467 1.4171e-06
19:4847713 G A 1.698755 -1.3475e-05
19:4848396 C A 0.269657 -9.5087e-05
19:4850260 A G 1.324192 -2.3341e-05
19:4852106 G A 1.694523 -5.1831e-06
19:4852137 T C 0.833749 3.2356e-05
19:4856694 T C 1.707791 -1.4521e-05
19:4859937 C T 1.518970 -4.2852e-05
19:4864758 G A 0.337435 7.6163e-05
19:4864801 G A 0.235139 -1.2106e-05
19:4867690 G A 1.855710 9.6432e-06
19:4868765 A G 0.090625 1.5751e-05
19:4873948 A G 0.149149 5.7813e-05
19:4874019 C G 0.280102 3.4461e-06
19:4883883 C T 0.020328 6.5730e-05
19:4883932 T C 1.821555 1.5665e-05
19:4889687 C T 1.478836 -2.2613e-06
19:4890914 G A 0.700648 -2.4110e-05
19:4895662 A C 0.470365 1.2653e-05
19:4897481 C T 0.042347 3.9826e-05
19:4901760 C A 0.043415 -1.0120e-04
19:4901887 T C 0.129804 -1.8819e-05
19:4902950 T C 0.432165 -2.9282e-05
19:4906415 G A 0.258956 -7.0011e-06
19:4908093 G T 0.264782 -7.9444e-06
19:4908281 T C 0.106909 -1.4903e-05
19:4912729 A C 0.656340 4.5942e-05
19:4915341 A G 1.346036 -4.5383e-05
19:4920613 T G 0.042289 4.5905e-06
19:4929069 A G 0.074484 -1.1547e-04
19:4929473 G A 0.537724 6.4618e-05
19:4930647 T C 0.051137 1.6846e-05
19:4930693 G C 0.133644 -3.5763e-05
19:4936950 G A 0.979315 3.7165e-03
19:4939606 T G 0.061832 7.3113e-08
19:4945974 C T 1.911277 2.1615e-05
19:4949266 G A 0.477509 4.9331e-06
19:4951885 A G 0.039283 -3.8163e-05
19:4965064 A G 0.663549 6.4296e-05
19:4966189 C G 0.691634 -3.9189e-04
19:4966382 G A 0.107785 4.8668e-05
19:4970474 G A 0.042815 7.9453e-05
19:4971561 A G 0.029780 -2.3884e-05
19:4972391 T C 0.123517 -3.5253e-05
19:4976335 T C 0.628066 -2.4137e-04
19:5023034 T C 0.082630 -1.6418e-05
19:5036730 A G 0.538642 9.7346e-05
19:5037351 G A 1.808170 -7.4725e-05
19:5039135 G T 0.174349 1.1771e-05
19:5044972 T G 1.473890 1.0123e-03
19:5045126 T C 0.173261 7.2634e-06
19:5056732 A G 0.050043 5.1754e-05
19:5057368 C T 0.351927 8.1622e-05
19:5059696 A G 0.135831 -4.9949e-05
19:5064607 G C 0.167416 -3.6281e-04
19:5066995 C T 0.948344 -8.1186e-05
19:5070795 G A 0.256846 3.8898e-05
19:5071245 T G 0.061556 3.2267e-05
19:5071460 A G 0.134988 2.9187e-05
19:5086934 C A 0.120112 3.5172e-05
19:5100749 A T 0.103124 -1.5478e-04
19:5100777 G A 0.032461 7.1740e-05
19:5105408 T C 0.521349 -4.3630e-05
19:5109701 G A 1.371327 -3.0548e-05
19:5111867 T C 0.152063 1.0892e-05
19:5114762 T C 0.064811 3.6370e-05
19:5122764 G A 0.779915 8.0489e-06
19:5136251 T C 0.124958 -1.5912e-04
19:5139534 T C 0.322641 -2.0384e-04
19:5142804 T C 0.063747 5.2765e-05
19:5148222 T G 0.029192 5.9036e-05
19:5153606 A G 0.330872 -2.0312e-04
19:5154861 G A 1.184589 -6.7225e-05
19:5174882 G A 0.797108 -1.6467e-04
19:5176391 A G 0.115133 -5.3639e-07
19:5178677 C T 0.283075 -3.8479e-05
19:5189268 C T 0.998254 -1.0000e-04
19:5191547 A G 0.716925 -5.1028e-05
19:5194778 C T 1.599812 -6.1479e-06
19:5200931 C T 0.745530 -7.6730e-06
19:5201884 C G 0.233869 7.8031e-05
19:5202776 T C 0.295156 -1.2116e-04
19:5210043 A C 0.138175 -2.3538e-04
19:5210762 A G 0.208085 1.1398e-04
19:5212482 A G 0.220513 6.9962e-06
19:5215938 G A 1.578471 -1.2077e-05
19:5222831 A G 0.060988 -6.5626e-05
19:5224230 T C 0.872085 -1.4181e-05
19:5234339 T G 0.078722 4.7989e-05
19:5235654 T C 0.027313 -2.0335e-05
19:5236166 T C 1.530155 -1.3287e-05
19:5237086 A G 0.077437 -2.7159e-05
19:5237925 T C 0.191220 2.8201e-05
19:5238169 T C 0.233759 7.1923e-05
19:5245977 A G 0.046002 -4.9174e-05
19:5246551 A G 0.133355 -3.0116e-04
19:5251089 C G 0.044950 -9.7156e-06
19:5252175 A G 0.157533 -2.5250e-04
19:5252214 G A 1.766984 -1.1645e-04
19:5253796 A C 0.684899 -1.7955e-05
19:5254372 A G 0.059157 1.7847e-04
19:5254970 C T 0.668489 -5.4264e-05
19:5258309 T C 0.055132 -3.9282e-06
19:5258856 T G 0.442938 1.2724e-05
19:5260674 A G 0.020026 3.1996e-05
19:5261869 A G 1.380282 -1.2466e-04
19:5262335 T C 0.047274 -1.0661e-04
19:5267903 A G 0.136795 4.5752e-05
19:5270047 A G 0.106159 4.9733e-06
19:5270440 G T 0.864698 3.3168e-05
19:5278878 A C 1.847008 -7.8235e-05
19:5285670 G A 0.067739 1.1771e-05
19:5289522 G A 1.034457 -5.2680e-04
19:5290063 C T 0.465678 -6.4848e-05
19:5290355 G C 0.264577 -2.6003e-05
19:5300465 G A 0.198874 -3.6857e-05
19:5300923 C T 0.060329 -8.6699e-06
19:5305206 G A 0.497765 -7.3628e-05
19:5306883 G C 0.026362 1.5390e-05
19:5308347 C T 0.105020 7.1592e-05
19:5309405 T C 0.123793 -1.2154e-05
19:5309846 A G 0.324669 3.4482e-05
19:5313294 T C 0.245032 -6.3071e-05
19:5314261 G A 1.415820 -2.0347e-05
19:5314689 G A 0.031724 9.7885e-05
19:5320087 C G 0.065470 4.3519e-06
19:5323763 C G 0.265084 -3.1200e-05
19:5324873 C A 0.048871 8.6142e-05
19:5324914 A G 0.155491 -1.7001e-04
19:5329338 A G 0.098612 5.1136e-04
19:5329422 A C 0.068284 7.9681e-05
19:5333728 G A 0.268333 -2.5552e-05
19:5333960 C T 1.263432 2.6955e-05
19:5335254 T C 0.044668 3.3622e-05
19:5336109 A T 0.028050 1.5761e-05
19:5336502 T C 0.491683 -3.1380e-05
19:5337431 T C 0.256788 -2.4961e-05
19:5338179 G A 0.064474 2.7155e-04
19:5338253 C G 0.071290 2.3594e-04
19:5341181 T C 0.174333 -3.0023e-05
19:5342034 C T 0.150681 -8.6029e-05
19:5342151 T G 1.478090 -3.0631e-05
19:5345644 G A 0.334507 -2.0019e-05
19:5349373 C G 0.236300 -9.2017e-06
19:5352332 A G 0.020744 -4.4359e-05
19:5352619 T C 0.180938 -2.8964e-05
19:5355589 A G 0.842010 -4.0353e-05
19:5356741 C T 0.031896 -1.2811e-05
19:5357337 C T 0.228546 -8.7141e-05
19:5362632 G A 0.631214 1.9280e-05
19:5369865 C A 0.069397 -1.1881e-04
19:5373332 T C 0.030773 -4.5925e-05
19:5375873 A C 0.808890 7.1850e-06
19:5382472 C T 1.403885 -4.9094e-05
19:5383091 G C 0.083091 5.0586e-06
19:5383120 T C 0.537886 -1.9827e-05
19:5385126 A G 0.205407 -2.9673e-06
19:5386983 A G 0.429306 1.7974e-05
19:5387315 C T 0.320213 -1.3742e-05
19:5392383 A G 0.036515 -1.8375e-05
19:5392595 T G 0.659397 -1.0680e-05
19:5393748 A G 0.555069 -2.7794e-05
19:5395790 G A 0.072591 -3.6243e-05
19:5396310 C T 0.623697 -2.2201e-05
19:5396357 T G 0.797436 4.3229e-05
19:5396840 C G 0.088557 2.2482e-05
19:5397111 A G 0.366150 -3.3313e-05
19:5397866 T C 0.033564 -5.5090e-08
19:5398416 A G 0.510021 3.5289e-05
19:5398532 T C 0.023593 -2.4055e-05
19:5398933 G A 0.133936 2.6151e-04
19:5400865 G C 1.762103 -2.6356e-05
19:5407485 G A 0.417017 -4.4561e-05
19:5408506 G A 0.247693 6.1068e-05
19:5410160 A G 1.631766 -1.7254e-06
19:5414535 G A 0.704851 2.6663e-05
19:5417943 C T 1.109716 -3.8875e-05
19:5424168 A C 0.068021 8.8034e-05
19:5425572 C T 0.444464 -2.2599e-05
19:5425781 T C 0.042458 2.5551e-05
19:5426186 A G 0.485659 -2.6221e-05
19:5433009 T C 0.079268 1.4524e-04
19:5434174 G T 1.393888 1.3303e-04
19:5434180 C A 1.167760 -3.3644e-05
19:5435457 T C 0.596715 -1.0407e-04
19:5437277 T C 1.224220 -4.4706e-05
19:5441203 G T 0.043853 7.3599e-07
19:5441333 G C 0.279433 3.1386e-05
19:5444325 T C 0.070215 -7.2038e-05
19:5445429 A G 1.094205 -2.4853e-05
19:5447415 A G 0.073610 8.0908e-05
19:5448606 A G 0.116477 -1.4356e-04
19:5450325 A G 0.046573 2.4622e-05
19:5452676 T C 0.616534 -9.3613e-05
19:5452949 C T 0.119515 -1.0115e-04
19:5454812 A G 0.061578 -5.8573e-05
19:5455543 C G 0.038923 -1.0000e-05
19:5455611 T C 1.028985 -2.0737e-05
19:5455800 A G 0.119882 -8.1870e-05
19:5455971 T G 0.985319 -8.6536e-06
19:5455990 A G 0.324410 5.9595e-05
19:5459689 A C 0.647868 3.5360e-05
19:5461785 G A 0.107295 4.1252e-05
19:5465615 T A 0.907512 -2.8822e-05
19:5466516 G A 0.606823 -2.1514e-04
19:5466632 T C 0.061575 -6.7009e-05
19:5469832 G A 1.507071 -1.2381e-06
19:5472432 G A 0.832068 -1.7998e-04
19:5474590 G T 0.060848 -4.3940e-05
19:5474664 C T 0.619189 8.5281e-05
19:5475547 T C 0.969243 -8.6270e-05
19:5477020 A G 0.137591 -6.1738e-05
19:5477883 C T 1.516165 -3.2784e-04
19:5478748 A G 0.224505 -1.8159e-05
19:5479216 C A 0.822496 -5.8474e-05
19:5482867 C T 0.594297 -4.9104e-05
19:5487501 A G 0.067502 2.9875e-05
19:5490646 T C 0.100333 1.1439e-05
19:5490752 T G 0.023301 3.3230e-05
19:5491558 A C 0.637699 -8.5875e-06
19:5492178 A C 0.095918 3.6366e-05
19:5496483 A G 0.039644 -6.7802e-05
19:5497313 G A 0.987514 -5.5329e-06
19:5497686 T C 0.672283 -3.3163e-06
19:5506196 G A 0.510037 1.0918e-05
19:5509752 A G 0.285698 -4.0719e-05
19:5512413 C A 1.512654 -4.0039e-05
19:5513015 C T 0.020247 6.9552e-06
19:5516115 T C 0.031834 -5.6947e-05
19:5516483 C T 0.185566 -4.1768e-05
19:5518860 A C 0.869907 5.1576e-05
19:5522507 A G 0.056486 -3.3953e-05
19:5524952 C T 0.916977 -1.7311e-05
19:5525988 C A 0.702147 1.7797e-05
19:5528449 A C 0.045548 -2.8326e-06
19:5531666 C T 0.034668 8.0940e-06
19:5537004 A G 1.154835 -4.1398e-05
19:5539137 G A 0.071147 -1.9520e-05
19:5540856 C T 0.637213 -7.7298e-05
19:5541673 A G 0.036154 -3.5160e-05
19:5542704 T C 0.366673 1.4081e-06
19:5543629 C T 0.173404 -8.1982e-05
19:5555143 T G 0.892663 -5.4103e-07
19:5555176 T C 0.663727 1.5523e-05
19:5561904 A G 0.047979 -4.9812e-05
19:5575148 C T 0.133144 1.1647e-05
19:5582535 A G 0.111839 5.1156e-06
19:5586820 C T 0.083899 -3.2109e-05
19:5586879 T C 0.341560 -5.5750e-05
19:5589860 C G 0.051952 4.3969e-06
19:5591735 A G 0.260475 3.4186e-05
19:5599151 T C 0.029540 -4.3855e-05
19:5602909 G A 0.045122 -3.9994e-05
19:5604875 C T 0.026891 -3.3587e-05
19:5607688 T C 1.779633 -1.2545e-05
19:5608214 A C 0.131778 -2.6781e-05
19:5615591 C G 0.047846 1.3198e-04
19:5618508 G T 0.119749 3.5674e-05
19:5649716 T C 0.037180 5.6540e-05
19:5650133 T C 0.066963 -3.2221e-05
19:5652572 T G 0.120632 5.2141e-05
19:5654449 A G 0.032795 1.8205e-05
19:5655111 T C 0.110557 -7.3253e-05
19:5664612 A G 0.050523 1.4499e-05
19:5665350 T C 0.062270 2.0039e-05
19:5669472 T C 0.056340 4.4980e-05
19:5680003 A G 0.075457 6.1792e-06
19:5691933 A G 0.072533 -8.4943e-05
19:5693616 T C 0.037141 -4.8645e-05
19:5694903 G C 0.021071 8.3563e-05
19:5695666 C T 0.045109 9.9265e-06
19:5696962 A G 0.652270 -2.0553e-06
19:5703611 T C 0.026703 9.2033e-06
19:5704691 C A 0.145679 4.5562e-05
19:5707204 C T 1.615466 8.5977e-06
19:5718054 T A 0.030114 -3.8074e-05
19:5722434 T C 1.857839 6.4004e-05
19:5722469 C A 0.076074 3.5774e-05
19:5725138 T G 0.038660 -6.2171e-05
19:5736372 T C 0.865477 3.5535e-06
19:5748257 G A 0.027070 -1.4678e-05
19:5749070 T C 0.641945 -8.2140e-05
19:5749171 G A 0.048754 -2.0441e-05
19:5753116 T C 1.626011 1.7257e-05
19:5754727 T C 0.157552 -9.2117e-05
19:5756451 T C 1.719681 6.8111e-05
19:5756645 A G 0.065597 2.9311e-05
19:5758991 C G 0.023158 9.3798e-05
19:5760483 A T 0.246323 -2.5879e-05
19:5763329 T C 0.054168 1.8856e-05
19:5766090 C T 1.736169 1.2061e-05
19:5770762 G A 0.204129 1.7079e-05
19:5772897 T C 0.069336 -1.4712e-04
19:5772950 A G 0.499125 -4.0142e-05
19:5777323 G A 0.351431 -8.9519e-05
19:5777867 C T 0.293095 -1.1623e-04
19:5778517 T A 0.287032 -1.0688e-04
19:5782253 A G 0.042406 -9.9252e-05
19:5784762 A G 0.051533 3.8197e-05
19:5790540 C T 0.073925 1.1853e-04
19:5790753 C A 0.034807 1.0312e-05
19:5794240 C A 0.351732 -6.4259e-05
19:5797993 C G 0.093818 4.6336e-06
19:5799710 G A 0.036495 1.2290e-05
19:5800981 T C 0.059790 -6.3913e-05
19:5803694 C T 0.206099 -3.5228e-07
19:5808728 T C 0.039102 -5.2064e-05
19:5809516 G A 0.195521 -4.9426e-05
19:5815254 T C 0.354176 5.8306e-06
19:5816922 T C 0.107233 -4.8661e-05
19:5817747 C A 0.036304 1.8500e-05
19:5822490 A C 0.532693 -7.7068e-06
19:5823903 A G 0.144163 -7.4866e-05
19:5824923 T G 0.058771 -2.9721e-05
19:5830922 T C 0.766858 7.2994e-05
19:5832209 A G 0.603249 -4.8963e-05
19:5832589 C A 0.886889 5.5232e-05
19:5833113 C G 0.069440 5.8984e-06
19:5839746 A G 0.174521 -2.5940e-05
19:5844537 G A 1.660069 -1.1707e-05
19:5844649 A G 1.644022 -1.6771e-05
19:5844792 C A 0.177257 -1.2745e-05
19:5847692 T C 0.901602 -1.6029e-04
19:5851851 G A 0.053870 -1.0164e-05
19:5857756 A G 0.322923 5.4905e-05
19:5859538 C T 0.032065 -4.4378e-05
19:5861300 G A 0.299619 9.0409e-05
19:5861881 A G 0.039562 7.7095e-05
19:5862467 T C 0.759444 -4.7284e-06
19:5868309 G A 0.570983 -5.4535e-05
19:5874977 C T 0.920232 2.9703e-05
19:5875489 A G 0.282329 6.0008e-05
19:5875599 G A 1.930632 -1.4420e-05
19:5878280 T C 0.178945 -1.4789e-05
19:5878619 A G 0.026437 2.8820e-05
19:5882640 A G 0.093030 1.5609e-05
19:5885527 C T 0.279018 1.5061e-05
19:5886732 C T 1.733410 3.4815e-05
19:5888431 A G 0.216621 -5.3893e-05
19:5892382 T C 1.403476 2.6159e-05
19:5892433 T C 0.931459 1.1984e-05
19:5892743 T C 0.930645 1.1677e-05
19:5892770 T C 1.210883 2.5754e-05
19:5892797 C T 0.088538 -7.5609e-07
19:5892954 C T 0.949308 1.6343e-05
19:5893058 A G 0.175881 -2.3279e-05
19:5895358 T C 0.309583 -1.3593e-05
19:5901649 T C 0.915802 1.3484e-05
19:5903807 T G 1.363826 3.1795e-05
19:5914470 A G 0.035164 -2.7918e-05
19:5933897 A G 0.028579 1.4499e-05
19:5935035 A G 0.060144 1.8755e-04
19:5937680 C G 0.370688 -3.5655e-05
19:5940148 G T 0.055434 -4.6932e-05
19:5940345 A G 0.083344 -2.0936e-05
19:5946266 T C 0.057937 -6.7227e-06
19:5947871 G A 1.822074 -1.2570e-05
19:5952713 A G 0.173265 -4.4766e-05
19:5954162 C A 1.701527 -4.0950e-06
19:5961176 T C 0.082186 1.0763e-05
19:5961883 C G 1.389922 4.4234e-05
19:5965388 C T 0.121342 1.5395e-04
19:5968341 T C 0.118447 -6.6814e-05
19:5968688 A G 0.309495 -8.3256e-05
19:5972358 A G 0.098505 -5.2010e-05
19:5975180 C T 1.392402 4.1421e-05
19:5991710 T C 0.270141 1.5707e-05
19:5993470 T C 0.253341 3.9119e-05
19:5994210 T C 0.039429 -6.4143e-05
19:5996048 T C 0.044279 4.5239e-05
19:5997495 A G 0.347575 -5.3925e-05
19:5998467 G A 0.615830 -1.1687e-05
19:6004105 A G 1.736150 -3.3308e-05
19:6004425 A G 0.028491 3.1680e-05
19:6007016 T C 0.021782 3.8589e-05
19:6012511 A G 0.028563 1.1027e-04
19:6025726 C T 0.045733 1.4118e-04
19:6033976 C T 1.080816 3.7699e-05
19:6040869 C T 0.555381 1.0778e-06
19:6042059 T C 0.530762 3.0461e-07
19:6067980 C G 0.029036 -4.1947e-06
19:6075633 C T 0.031149 1.3341e-05
19:6075667 A G 0.062062 -6.1912e-05
19:6075958 A G 0.031971 -2.2080e-06
19:6077059 G A 0.213213 -1.2575e-06
19:6080482 G C 0.182174 -2.4141e-06
19:6081241 A C 0.072134 1.8967e-05
19:6086770 A G 0.057771 -1.2358e-05
19:6089829 C T 0.051497 -8.0613e-05
19:6096417 C T 0.405002 -8.5409e-06
19:6100234 C G 0.025590 1.4845e-05
19:6109435 T G 0.059495 5.0187e-05
19:6111486 A G 0.147844 -1.5373e-05
19:6122267 T C 0.154994 -1.6247e-05
19:6125729 C T 0.031860 2.5225e-05
19:6125836 A G 0.075191 2.9848e-05
19:6127253 C T 1.350265 -1.0551e-05
19:6128068 T C 0.051364 5.9370e-05
19:6131019 G A 0.024457 5.4773e-05
19:6138134 T C 0.022652 -4.4202e-05
19:6140722 A T 0.079092 -1.6640e-05
19:6141593 A T 0.027949 5.7953e-05
19:6145031 T C 1.274698 -4.2949e-05
19:6145058 C A 1.352732 -4.2971e-05
19:6146918 A G 0.848397 -4.0574e-04
19:6148788 T C 0.111384 -7.1736e-06
19:6156483 C T 1.371892 -4.4196e-05
19:6156510 G A 0.297564 7.0193e-06
19:6158492 C T 0.078200 -8.6216e-06
19:6167673 C T 0.031578 -8.7744e-05
19:6175936 G A 0.055726 -5.9097e-05
19:6187475 A G 0.031390 -1.3335e-05
19:6187686 A G 0.031156 -9.0679e-05
19:6188122 A C 0.066794 -1.6777e-05
19:6193539 C T 0.024437 -5.9439e-06
19:6198291 C T 0.124397 4.1412e-05
19:6199880 C T 0.035252 4.7403e-05
19:6202094 A G 1.087220 9.7468e-06
19:6202315 G A 0.064636 -1.6185e-04
19:6205825 A G 1.366260 -6.6281e-05
19:6206254 T C 0.096701 4.9452e-05
19:6209343 T C 1.924718 -7.7385e-05
19:6211876 T C 0.431111 2.2879e-05
19:6227579 A G 0.079855 1.6252e-05
19:6227976 C T 0.042529 3.1792e-05
19:6231167 G A 0.156195 -1.1566e-04
19:6231933 G A 0.511735 8.9898e-05
19:6232348 T G 0.046161 2.1077e-04
19:6233523 A G 0.061014 -3.3312e-05
19:6239542 T G 0.035570 -6.5085e-05
19:6242778 C T 0.031838 1.7995e-05
19:6246479 A G 0.559444 1.5937e-04
19:6246936 T C 0.028559 4.9907e-06
19:6263495 T G 1.944404 1.5267e-06
19:6268075 G A 0.054814 -3.0238e-05
19:6268118 G A 0.062263 4.6445e-05
19:6271183 T C 0.023363 1.6635e-05
19:6273140 G A 1.132063 -1.0183e-05
19:6274276 T C 0.416599 3.3736e-05
19:6274320 T C 0.138499 -7.7634e-05
19:6283319 G T 0.071050 1.8449e-05
19:6286871 T C 0.057271 1.1083e-05
19:6287971 T C 1.569694 -5.4450e-05
19:6291326 T C 0.047537 2.0823e-05
19:6298144 A G 0.178133 -1.5166e-05
19:6299303 G A 0.047635 2.6537e-05
19:6300097 C G 0.066736 4.7743e-05
19:6303855 C T 1.508882 -4.0771e-05
19:6304412 C T 0.034450 -1.0600e-04
19:6304464 G A 0.318778 1.7606e-05
19:6309687 A G 0.173271 4.5431e-05
19:6312290 C T 0.255376 6.8123e-06
19:6313812 C T 0.282546 1.3358e-05
19:6320693 C T 0.139915 -4.4022e-05
19:6322442 T C 1.203252 -4.9304e-06
19:6326840 A T 0.130921 3.5181e-05
19:6332602 G A 0.129119 -3.0474e-05
19:6333333 T C 0.068992 -1.4610e-05
19:6335530 A G 0.155494 -5.4009e-05
19:6349649 G A 0.189205 2.1939e-05
19:6350931 C A 0.086428 -8.2367e-07
19:6356871 A C 0.059118 1.1915e-04
19:6357505 G A 0.276168 2.3730e-05
19:6359806 A G 0.026784 -8.5857e-05
19:6368874 G C 0.036810 5.3156e-05
19:6369856 G A 0.025249 3.6930e-05
19:6378648 C G 0.035700 8.8429e-05
19:6380501 A G 0.045642 2.8692e-05
19:6381637 A G 0.055142 3.8406e-06
19:6385754 A G 0.034960 -3.6053e-05
19:6390047 T C 0.102267 -9.2923e-06
19:6391219 G A 0.137610 2.5591e-05
19:6391847 T C 0.338623 -6.0062e-06
19:6396295 T G 0.201194 -1.9680e-05
19:6402011 T C 0.049839 4.1503e-05
19:6402278 C T 1.324020 4.2819e-05
19:6404335 G T 0.079394 6.8272e-05
19:6406508 C A 0.258566 -1.2797e-05
19:6409586 T C 0.141632 -9.0292e-05
19:6409691 T C 0.029614 -4.8919e-05
19:6414451 A G 0.803937 5.9748e-05
19:6415443 C T 1.967338 5.7326e-05
19:6418237 C T 0.098577 -2.8468e-05
19:6419275 G A 0.707259 1.2719e-05
19:6422423 A C 0.032983 -7.3106e-06
19:6423339 C T 0.238586 3.9529e-06
19:6430106 T C 0.121686 -1.5167e-05
19:6432112 A G 0.021237 -1.6678e-05
19:6433629 C G 0.042967 2.2242e-04
19:6440965 G A 0.028848 -8.5031e-06
19:6441553 T C 0.038404 3.9463e-06
19:6443850 T C 0.072075 1.0643e-04
19:6453916 A T 0.043237 -7.7120e-05
19:6455414 G A 0.948798 -1.3429e-05
19:6455536 A G 0.029140 -1.1056e-05
19:6458240 C G 0.127500 -1.6086e-05
19:6458729 T C 0.143034 -2.5361e-05
19:6459352 A C 0.088606 1.4571e-05
19:6461716 T G 0.995290 1.6282e-05
19:6466267 T C 0.103059 5.8197e-05
19:6466341 G A 0.057262 1.0488e-04
19:6466482 G A 1.128285 1.5546e-05
19:6467910 C T 0.059608 1.2844e-04
19:6468040 T C 0.036713 -6.6965e-06
19:6468331 C T 0.899888 -1.7269e-06
19:6468907 A G 0.031464 1.8893e-05
19:6476565 T C 1.357770 -1.6144e-05
19:6481459 C A 1.684068 -2.5203e-04
19:6483380 A T 0.301738 4.5707e-06
19:6483465 C A 0.860942 -6.8413e-05
19:6489489 T C 0.146010 1.0909e-04
19:6489814 G A 0.370668 7.3235e-05
19:6490179 C T 1.949801 -7.1181e-05
19:6491876 G T 0.277343 -1.0097e-05
19:6494371 C G 0.442399 3.3702e-05
19:6494915 G C 1.128788 7.2802e-06
19:6499437 A G 0.075658 1.9865e-04
19:6499474 T C 0.173164 -4.3776e-05
19:6502850 A G 0.032289 8.3638e-06
19:6510178 A G 0.032292 -1.7055e-05
19:6516594 C T 0.146319 -1.8075e-05
19:6517476 T C 0.042623 3.4050e-05
19:6520490 A G 0.932209 -9.9033e-06
19:6522052 T C 0.116964 -3.7713e-05
19:6526812 C T 1.859118 -6.2385e-05
19:6527930 T C 0.032003 -3.9508e-05
19:6530656 C T 1.636719 -4.2398e-06
19:6531171 A G 0.031237 -2.1462e-05
19:6531721 A G 0.065957 -2.6594e-05
19:6532953 G T 0.094753 5.1846e-05
19:6534248 T C 0.103744 3.2081e-05
19:6535637 T C 0.737204 -1.3020e-05
19:6543342 C T 1.790698 -2.2303e-05
19:6546430 A G 0.721252 2.1366e-05
19:6547251 G T 0.966864 2.6824e-05
19:6547397 G A 1.114345 1.2786e-05
19:6554328 A C 0.102696 4.6148e-05
19:6554418 T C 0.299271 -2.6219e-06
19:6557255 G A 1.901203 -1.1680e-05
19:6558205 T C 0.048251 1.1262e-05
19:6560924 A G 0.860157 1.4842e-05
19:6564402 G A 1.313906 3.4742e-05
19:6564673 A C 0.642636 3.3021e-05
19:6566777 A G 0.312456 -1.5689e-06
19:6568962 C A 0.092030 7.3880e-06
19:6569883 T C 0.096538 2.7023e-06
19:6572732 T C 1.243623 -1.0532e-05
19:6572796 T C 0.797403 -3.2993e-05
19:6573511 T C 0.129343 4.8394e-06
19:6574490 C G 0.617423 2.4289e-05
19:6575726 A G 0.183518 8.9265e-05
19:6581596 T G 1.770081 4.9086e-05
19:6581715 C T 0.986894 -1.7427e-05
19:6581784 T C 0.898651 -1.2870e-05
19:6585298 T C 1.463373 1.8390e-05
19:6591278 T C 0.275542 2.8272e-05
19:6594602 C T 0.268096 7.8589e-06
19:6594770 T C 0.611230 -1.1217e-05
19:6604087 T G 0.182340 1.3770e-05
19:6607597 T C 0.366147 2.8749e-05
19:6610790 G T 0.402275 1.0792e-05
19:6611336 C G 1.092971 -5.9533e-05
19:6615232 A G 0.056210 2.3312e-05
19:6621708 T C 0.095013 -1.2791e-05
19:6621874 A G 0.028426 -8.4365e-05
19:6622839 G A 0.932459 7.3320e-06
19:6629277 A C 0.652951 1.9393e-06
19:6634526 A C 0.281248 -9.5359e-07
19:6635086 A G 0.030137 5.2018e-06
19:6638222 G C 0.046512 6.4820e-05
19:6642448 T C 1.046749 2.5553e-05
19:6645337 A G 0.643289 -3.0058e-05
19:6647400 T C 0.037281 -2.9332e-05
19:6652550 T C 0.664389 3.5428e-06
19:6656777 T C 0.527311 -3.6622e-05
19:6658613 C T 1.778481 1.8080e-06
19:6660569 C T 0.615193 -8.8688e-05
19:6663594 C G 0.508632 -3.2941e-05
19:6665020 C T 1.889677 7.0216e-06
19:6668972 T C 0.419692 -1.3206e-05
19:6669934 A G 0.330940 8.0683e-07
19:6676442 A C 1.397121 -1.2296e-05
19:6679511 T C 1.036174 -4.9946e-05
19:6684142 G A 0.277359 1.0299e-06
19:6684197 A G 0.223525 -6.4450e-06
19:6685230 C G 0.266346 1.2375e-05
19:6685304 C G 0.782944 1.2348e-06
19:6685723 G C 0.157059 -4.4872e-04
19:6685817 C G 1.662981 5.1998e-06
19:6685983 C G 0.729639 -3.1682e-06
19:6686659 C T 1.733878 -2.8175e-04
19:6687768 A G 0.745679 -8.4413e-05
19:6689042 T C 0.102971 -9.2907e-05
19:6691631 A G 0.255866 -1.0484e-06
19:6693683 G A 0.257804 4.6265e-06
19:6693885 T C 1.175053 1.2640e-05
19:6702246 C T 1.230909 -2.1423e-05
19:6702455 C G 0.200717 -1.0827e-04
19:6703072 A G 1.504601 -2.3573e-05
19:6705246 C T 0.825820 -3.0201e-05
19:6706298 C T 1.505870 -3.3171e-05
19:6706480 T G 0.367059 7.5233e-06
19:6709089 T G 0.230913 -1.0362e-04
19:6709704 T C 0.244850 -9.5431e-05
19:6709848 T C 0.582957 -1.5765e-05
19:6710782 T G 0.381662 4.4661e-05
19:6711958 G A 1.378552 2.5825e-05
19:6713262 A G 0.427229 6.2084e-05
19:6714035 A G 0.032341 1.0451e-05
19:6718042 T C 0.196410 -7.0384e-06
19:6719527 A G 0.033152 -3.0117e-06
19:6722022 T G 1.574050 -5.4881e-05
19:6722044 A G 0.082812 -7.7887e-05
19:6722635 T C 1.581908 -5.5283e-05
19:6727395 G A 1.312105 -1.9817e-04
19:6727882 T C 0.535621 -1.5093e-05
19:6728573 G T 0.076077 -9.3845e-06
19:6731766 A C 1.587851 -2.7702e-05
19:6732982 A G 0.868209 -3.0621e-05
19:6735929 T C 0.029468 2.9933e-05
19:6736607 G A 0.028874 1.2596e-04
19:6737063 C T 1.746130 4.6414e-06
19:6737481 C T 1.747438 4.6364e-06
19:6737516 T C 0.342771 -9.3617e-05
19:6738183 T C 0.644431 -1.8364e-05
19:6739278 T C 0.644142 -1.8839e-05
19:6742864 A G 1.133521 5.4111e-05
19:6743405 G A 0.536390 -9.6779e-06
19:6744254 G C 0.683468 -1.0702e-05
19:6744762 C A 1.685308 -7.8138e-05
19:6744903 C A 0.032289 1.2657e-04
19:6745138 A G 0.858768 2.4309e-05
19:6746450 C A 0.025911 8.7593e-05
19:6748901 A G 0.962336 -6.7683e-05
19:6751293 G T 0.351885 -9.4863e-05
19:6755155 C T 0.199909 -1.0425e-05
19:6759631 T C 0.072666 7.1665e-05
19:6763718 G A 0.441627 5.2677e-06
19:6767726 C T 0.115588 1.9611e-04
19:6767743 C T 0.184677 -3.9673e-05
19:6769415 C T 0.433590 -7.7937e-06
19:6775871 C T 0.175443 -6.0499e-05
19:6775910 A G 0.661111 -2.1969e-05
19:6786132 C A 0.065516 -3.9897e-05
19:6792315 G A 0.425018 2.2364e-05
19:6795991 T G 0.049384 1.6127e-05
19:6796179 T G 0.090219 -3.1055e-05
19:6796283 C T 0.042331 3.6283e-05
19:6796330 T C 0.284435 -1.0755e-05
19:6796380 C G 0.234418 -1.2467e-05
19:6796734 T A 1.722897 2.6391e-05
19:6799104 T C 0.100884 -1.5205e-05
19:6801481 A G 1.646898 2.0859e-05
19:6801953 A C 0.200886 -5.9717e-06
19:6804117 C T 0.097291 -5.6751e-05
19:6805966 A G 0.169532 -5.3451e-07
19:6806460 C T 0.034788 1.7248e-06
19:6808656 A G 1.668054 7.1400e-06
19:6810367 T C 0.212561 -8.2392e-06
19:6812002 C T 0.226378 3.6850e-05
19:6812102 G A 0.092773 5.9503e-06
19:6813130 G A 0.092936 9.8037e-06
19:6813167 G A 1.929311 1.9139e-05
19:6813235 A G 0.060332 -4.0359e-05
19:6814560 A T 0.317074 2.2822e-05
19:6815724 A G 0.870767 1.4877e-05
19:6817368 T C 0.023460 2.6094e-05
19:6818570 C T 0.784687 -2.2751e-05
19:6818701 A G 0.357098 -2.3799e-05
19:6819533 C T 0.437488 1.7996e-08
19:6819994 G A 0.057953 -8.2509e-05
19:6820951 T C 1.225187 3.4081e-06
19:6821545 T C 0.288246 1.0704e-06
19:6825032 C T 0.737276 -4.0898e-05
19:6825547 A G 0.064431 8.4214e-06
19:6825698 G A 0.041471 2.2930e-05
19:6831655 A G 0.838735 -2.9411e-05
19:6832880 G A 0.377387 -1.1111e-04
19:6833210 A G 0.025667 5.8446e-05
19:6833777 G A 1.742235 -8.7104e-06
19:6835440 T A 1.728243 -1.7713e-05
19:6836271 C A 1.792661 -5.6561e-06
19:6837061 C T 0.021123 -7.3317e-06
19:6844945 C T 1.697317 -3.3688e-05
19:6845006 T G 1.686610 -3.8537e-05
19:6848220 A G 0.604921 1.6647e-05
19:6850767 T C 0.162625 -4.0953e-05
19:6861522 T C 0.138470 -2.3437e-04
19:6862498 C T 0.470800 -5.2250e-05
19:6865907 T C 0.114023 1.3265e-05
19:6873527 A G 0.208241 1.0325e-05
19:6875356 A G 0.036115 -2.4954e-05
19:6876996 C T 0.135361 -1.7431e-06
19:6877190 T C 0.043883 1.4332e-05
19:6879464 A G 0.023032 -1.4841e-05
19:6879543 T G 0.137613 -6.4548e-05
19:6881286 C T 0.131200 6.3378e-06
19:6887062 A G 0.020286 -6.7175e-06
19:6892930 C G 0.047265 -5.8573e-05
19:6893560 T C 0.596443 -4.7221e-05
19:6895866 A G 0.940262 1.5968e-05
19:6896380 A G 0.109937 -2.8914e-05
19:6896483 A G 0.575073 -3.1269e-05
19:6897464 G C 0.582846 5.1005e-06
19:6898681 G A 0.041624 -3.4711e-05
19:6901923 T G 0.042166 -8.2416e-05
19:6904137 T C 0.485529 1.8859e-05
19:6904490 A C 0.580191 8.1253e-06
19:6905110 C T 0.043328 -5.9327e-05
19:6913707 T C 0.434918 -2.1016e-05
19:6913811 G A 1.544296 4.6811e-05
19:6916032 G A 0.455499 -4.2994e-05
19:6919624 C A 1.598429 2.3261e-05
19:6919753 G A 1.593502 2.8059e-05
19:6919879 T C 1.580016 2.0914e-05
19:6920097 C T 0.435444 8.1837e-06
19:6921868 A G 0.380837 -2.0428e-05
19:6922735 C T 1.513446 9.8508e-06
19:6923237 C T 0.869485 -2.1438e-05
19:6923879 T C 0.364429 -4.3678e-06
19:6925544 T C 0.038092 4.0472e-05
19:6925581 C T 0.105497 1.2418e-04
19:6926378 C T 0.521398 -4.4391e-06
19:6927918 A G 0.065561 -2.0060e-05
19:6931218 C T 0.878002 -1.1897e-05
19:6932068 T C 0.047427 -2.1541e-04
19:6935033 A C 0.025004 2.1627e-05
19:6935289 G A 0.065253 8.3672e-05
19:6935706 G A 1.605008 2.9380e-05
19:6937683 G A 1.508009 -1.4543e-05
19:6940439 A G 0.038413 9.7577e-05
19:6941867 A G 1.508992 -3.6162e-05
19:6951161 A G 0.545634 3.8945e-05
19:6954725 A G 1.534981 1.7129e-04
19:6957877 C T 0.082877 1.4130e-05
19:6958134 G A 0.630101 -3.0176e-05
19:6960200 A G 0.084419 -4.1224e-04
19:6965008 A G 1.637826 -2.1700e-05
19:6968186 A G 1.243616 -2.8199e-05
19:6968670 G T 0.652403 5.2673e-05
19:6969857 G T 0.271848 7.7447e-05
19:6970995 G T 0.509914 -2.1275e-05
19:6972357 T C 0.460144 1.8558e-05
19:6972939 T C 0.120963 4.2401e-05
19:6976464 C G 0.990328 1.8638e-05
19:6977211 G A 1.293163 -1.4459e-05
19:6981763 A G 0.251922 1.9422e-05
19:6981984 A G 0.023749 -8.0279e-05
19:6984125 C T 0.054155 4.4233e-05
19:6985036 A G 0.143280 8.4879e-05
19:6986307 G C 0.036784 7.7676e-06
19:6986614 T C 0.074815 2.7928e-05
19:6989230 C T 0.271364 3.4234e-05
19:6990200 T G 0.289180 6.2500e-05
19:6991176 T C 0.658505 2.9120e-05
19:6993085 G A 0.636619 -7.0602e-05
19:6993685 T C 1.864581 -7.9440e-05
19:6994987 A C 0.089041 -2.2116e-05
19:6995920 T G 0.065197 2.2263e-05
19:6995961 G A 0.389578 3.9738e-06
19:6997373 T C 1.745134 2.5220e-06
19:6997940 T C 0.060462 6.6602e-06
19:6997992 T C 0.071841 4.7401e-06
19:6998233 A C 0.171671 -5.2422e-05
19:7000781 C T 0.117019 -4.3715e-05
19:7001010 A G 1.103569 4.9570e-05
19:7001021 T C 1.572921 4.9730e-06
19:7006249 T C 0.905857 2.1423e-05
19:7009813 T C 0.328077 -2.1114e-05
19:7013359 G A 0.122556 -1.1289e-04
19:7015238 G A 0.261290 -5.5280e-05
19:7017257 A G 0.029566 1.8152e-05
19:7017547 C T 0.169951 1.3154e-05
19:7068202 T C 0.024664 -5.7896e-05
19:7068207 C T 0.718240 8.5206e-05
19:7069730 T C 0.033824 1.5149e-05
19:7070253 C A 0.033850 -5.8609e-05
19:7072983 A G 0.056324 3.7761e-05
19:7076791 T C 0.056752 -3.7183e-05
19:7078207 T C 1.752515 3.8761e-05
19:7083629 G A 0.790084 -1.0876e-04
19:7085442 C T 0.332011 1.7468e-06
19:7090222 A G 0.100537 -3.0917e-06
19:7094765 A G 0.037738 -6.9358e-05
19:7098967 A G 0.038511 -2.1117e-05
19:7103211 A G 0.045103 -3.9498e-05
19:7103316 C T 0.040192 -2.2672e-05
19:7103423 C T 1.668281 3.0376e-05
19:7105821 G C 1.468232 3.2913e-05
19:7116843 A G 0.056388 -3.0665e-05
19:7119018 T C 0.202126 -1.5171e-04
19:7124986 T C 1.000630 9.9885e-06
19:7125297 A G 0.362349 9.0396e-04
19:7125519 A G 0.136812 2.7306e-05
19:7127294 T C 0.206391 -5.4431e-05
19:7132570 C T 1.814950 4.1627e-05
19:7132571 A G 0.144699 4.4038e-06
19:7134266 T C 0.269018 6.0489e-06
19:7136489 C T 0.117681 -3.6157e-05
19:7140455 C T 0.101323 -2.0061e-05
19:7145309 T C 1.866077 8.3446e-05
19:7145374 T C 1.022922 -7.8367e-06
19:7146214 A G 0.035194 -1.8004e-05
19:7159429 T C 0.177062 -6.3788e-05
19:7161849 G C 0.560379 -1.2263e-04
19:7162912 T G 0.147747 -2.6568e-05
19:7163214 C T 0.164657 1.4655e-05
19:7166109 G A 1.208212 1.1442e-04
19:7172756 T C 0.364949 1.5244e-05
19:7178441 C T 0.475224 2.6674e-05
19:7180857 T C 0.103906 8.9770e-05
19:7184762 G A 0.523864 -8.4297e-05
19:7196565 T C 0.960850 -3.3502e-05
19:7198471 C G 0.792058 -1.7441e-05
19:7199716 T C 0.038683 -2.6747e-05
19:7204394 G T 1.475856 -3.3844e-04
19:7205240 T C 0.465847 -5.6254e-05
19:7215529 A G 0.094455 2.3984e-04
19:7218903 G T 1.712137 7.6533e-05
19:7219007 G A 0.166533 -3.8959e-05
19:7223848 G T 0.858096 6.6003e-05
19:7224431 A G 0.828774 -1.7792e-03
19:7228195 G A 0.304799 6.3471e-05
19:7230438 C A 1.352846 1.0024e-05
19:7231151 A G 0.063549 4.2290e-05
19:7234575 G A 0.462912 5.1388e-05
19:7238771 G A 0.923676 2.8558e-05
19:7251158 A G 0.066447 -1.2304e-04
19:7252756 T C 0.283133 -3.1547e-04
19:7253184 A G 0.243272 -3.9676e-03
19:7254673 G A 0.055616 -3.1780e-05
19:7254741 A G 0.085740 3.6131e-05
19:7255984 A G 0.515435 7.8948e-04
19:7256028 G A 0.067820 3.1156e-06
19:7257444 T C 0.157841 2.2544e-04
19:7261916 G A 0.088878 9.9212e-05
19:7262569 C T 0.328707 -9.6402e-05
19:7268432 A G 0.081118 2.0409e-04
19:7268796 G T 0.602636 3.3023e-05
19:7270258 C T 1.825093 4.4129e-06
19:7272870 T G 0.269910 1.1851e-04
19:7273154 C T 0.600672 3.0619e-05
19:7273380 T C 0.051478 1.9133e-05
19:7278452 T C 1.036917 1.8001e-04
19:7281212 G T 1.891712 2.6629e-05
19:7284870 T G 0.028293 -5.2541e-05
19:7287739 G A 0.890803 -9.3129e-05
19:7288619 T C 0.045411 -3.4742e-04
19:7296283 T C 0.210792 6.6531e-05
19:7296452 T C 1.723459 -1.7875e-04
19:7299114 T C 0.120229 4.1710e-05
19:7301011 T G 1.308661 -1.0911e-04
19:7303836 A G 0.627235 7.2518e-05
19:7333246 A G 0.395998 -1.7025e-05
19:7400685 G A 0.106237 6.7181e-05
19:7406066 G A 0.666512 -1.6366e-03
19:7413468 C T 0.087379 -2.4063e-05
19:7421879 A G 0.531427 4.4545e-05
19:7422957 G A 1.906315 -7.9557e-06
19:7425813 A G 0.114166 7.3301e-06
19:7431531 G A 0.023983 -4.2235e-06
19:7433643 G T 0.076476 7.5885e-06
19:7437407 A G 0.110878 -2.7680e-05
19:7439100 A C 0.061056 2.7885e-05
19:7443564 C T 0.547971 9.0198e-05
19:7450032 A G 0.053594 3.4027e-05
19:7466799 A G 0.074571 -6.3636e-05
19:7475201 T G 1.398893 -1.2177e-04
19:7478997 G T 1.149590 -1.0860e-04
19:7482810 G T 0.069005 4.5702e-06
19:7482895 C T 0.062202 1.7558e-05
19:7488721 T C 0.651497 7.7245e-06
19:7488761 C T 0.474656 -1.6598e-04
19:7504404 T C 0.683705 -1.2961e-05
19:7505566 C G 0.473078 -1.7158e-04
19:7508913 T C 0.031941 2.9239e-05
19:7512901 C A 0.039095 -9.6733e-06
19:7518122 T G 0.109177 -2.1277e-05
19:7520970 T G 0.076619 4.1090e-05
19:7522767 A G 0.045165 1.1657e-05
19:7527626 T G 0.457810 -9.6278e-05
19:7528734 G A 1.473542 -7.2036e-06
19:7533823 T C 0.027397 5.0860e-05
19:7533850 G A 1.474912 -1.7478e-06
19:7536263 T C 0.056866 7.4236e-05
19:7538117 G A 1.065175 2.4119e-05
19:7542168 A G 0.073335 1.2071e-04
19:7544474 G A 0.441257 1.1084e-05
19:7546633 A G 0.081832 4.0072e-05
19:7547074 C A 0.630990 -4.1738e-05
19:7548626 T C 0.046762 1.9207e-06
19:7548942 T C 0.610299 -2.9091e-05
19:7550844 A G 0.575349 -3.9444e-05
19:7559407 A G 0.063562 -1.3500e-05
19:7569282 G A 0.756001 2.5495e-05
19:7570729 A G 1.297405 5.1078e-06
19:7571315 A C 0.072929 2.8682e-06
19:7572557 G A 0.047982 -6.5762e-05
19:7573098 A T 0.733559 9.5021e-06
19:7574308 C T 0.039991 -7.1204e-05
19:7574608 G C 0.027982 5.1633e-05
19:7575408 G A 0.560697 2.4218e-05
19:7577630 C T 0.191006 1.1171e-05
19:7584086 C T 0.054412 -1.3202e-04
19:7584223 G A 0.592256 -5.6087e-05
19:7584483 C A 0.115111 3.5409e-06
19:7586261 T C 0.036599 1.9608e-05
19:7593589 T C 0.639910 -9.5651e-05
19:7599735 C A 0.563560 1.6344e-05
19:7602421 C T 0.423970 1.0648e-04
19:7607114 T C 0.062916 -3.1004e-05
19:7608135 A C 0.415972 7.4692e-06
19:7608215 C T 0.679609 8.0526e-06
19:7610952 G A 0.378299 -2.5284e-08
19:7615585 G T 1.415959 -1.1434e-05
19:7616585 T C 0.997270 -1.3809e-05
19:7617734 G C 0.946929 -1.7319e-05
19:7618660 G A 0.942511 -1.6425e-05
19:7619329 A G 1.559168 -1.9214e-05
19:7623941 A G 0.029004 1.6572e-05
19:7624335 T C 0.801172 1.5946e-05
19:7626898 A G 0.053867 -6.4694e-05
19:7629825 A C 0.273409 -2.0858e-07
19:7630887 A G 0.436856 7.8333e-06
19:7634534 C A 0.411016 2.1179e-05
19:7635590 T C 1.352479 -7.7807e-06
19:7635689 T C 0.941515 3.2753e-06
19:7635856 G A 0.637901 -1.4120e-05
19:7637399 A G 0.031633 -1.5863e-04
19:7641790 C T 0.463805 9.3991e-06
19:7654988 A T 1.326409 -3.2746e-05
19:7655810 A C 0.861867 -4.0485e-05
19:7661890 C G 0.092014 -1.3140e-06
19:7662529 C T 1.131050 -2.4369e-05
19:7663768 G A 0.992957 -4.3100e-05
19:7667434 T C 0.306860 6.8311e-05
19:7681134 A G 0.285078 5.0235e-05
19:7689729 C T 0.285341 5.7285e-05
19:7690684 T C 0.488291 -1.0551e-04
19:7694393 A G 0.732862 7.9975e-05
19:7698320 T C 0.736572 9.1164e-05
19:7698384 A G 0.032776 -3.4044e-05
19:7708058 T C 0.033009 -3.6411e-05
19:7709271 G A 0.729106 1.5163e-04
19:7710134 T C 0.026920 -1.7220e-05
19:7712474 A G 1.229757 -2.7405e-06
19:7718266 T C 0.055230 3.0499e-05
19:7722636 A G 0.347370 7.7113e-05
19:7724540 G A 0.644681 2.6702e-05
19:7724622 A G 0.409244 2.8742e-05
19:7730594 A G 0.214935 -1.8652e-05
19:7732955 T C 1.423477 1.1815e-05
19:7733676 C A 0.073185 1.1095e-05
19:7734001 T C 0.028300 -7.8028e-05
19:7734951 G C 0.901728 -1.1402e-04
19:7737840 T G 0.643120 -1.2134e-05
19:7738289 C G 0.047482 -1.2568e-05
19:7739177 C T 1.785514 -6.2800e-05
19:7739230 T G 0.116474 -7.7017e-05
19:7742378 T C 0.021996 9.7999e-05
19:7742802 C T 1.132420 -2.8593e-05
19:7742861 G A 0.181639 -6.5681e-05
19:7743821 G A 0.293890 -4.0731e-06
19:7743879 T C 0.623636 1.9727e-05
19:7743975 A C 0.320301 1.9706e-05
19:7745043 T G 0.987322 4.0721e-05
19:7747129 C G 0.244684 4.5163e-06
19:7747445 A G 0.309372 -1.2182e-05
19:7750975 A G 0.247904 -3.3056e-05
19:7752011 A G 0.170944 -4.5124e-05
19:7754798 A G 0.556780 -1.1600e-05
19:7755285 G A 0.552628 -9.7155e-06
19:7757564 G A 0.553592 -1.7708e-05
19:7758263 A G 0.964871 2.1170e-07
19:7759713 T C 0.076421 -9.0750e-06
19:7761222 A C 0.271017 5.8424e-06
19:7762440 T C 0.048589 -2.7733e-05
19:7762825 T C 0.087080 -6.2600e-05
19:7762911 A G 0.479800 -2.7172e-05
19:7762978 T C 0.469962 -4.3516e-05
19:7763045 A C 0.478894 -2.4711e-05
19:7763248 A G 0.275934 -7.4193e-07
19:7763703 G A 0.112034 -1.3722e-05
19:7763878 T C 0.661432 -9.1719e-06
19:7764865 A G 0.281689 -5.4179e-05
19:7766866 G T 0.785702 -7.0318e-06
19:7767394 T C 0.071936 6.3743e-05
19:7768298 G A 0.283082 2.3867e-05
19:7775240 G A 0.831773 -2.5898e-05
19:7775485 A G 0.077593 8.5287e-05
19:7779733 T C 1.520262 -1.1068e-05
19:7781435 G A 0.254610 9.1219e-05
19:7789796 C T 0.487658 3.5816e-05
19:7794526 C T 0.706837 7.0820e-06
19:7796587 G T 0.146513 -2.3852e-05
19:7804512 C T 1.663795 3.5596e-05
19:7804816 A G 1.081111 1.7755e-06
19:7807610 G A 1.803892 6.2958e-05
19:7808560 C A 0.144365 -5.9100e-05
19:7810006 A G 0.176186 -6.0719e-05
19:7812181 C G 0.269488 -3.0888e-05
19:7812536 G A 1.297259 -9.7484e-06
19:7812733 G A 0.391587 1.4554e-05
19:7813486 T G 0.112696 4.2412e-06
19:7815376 A G 0.320589 -4.7440e-05
19:7815467 G C 0.075590 7.7623e-06
19:7816464 T C 0.033298 1.2499e-05
19:7816546 G A 0.648248 -7.3355e-06
19:7816625 A G 0.718963 -2.1599e-05
19:7816813 T G 0.058596 -2.7802e-05
19:7817819 G A 1.745656 -3.9729e-05
19:7822081 T G 0.073526 2.4297e-05
19:7824546 C T 0.439007 -1.1240e-06
19:7824897 G A 1.134553 3.7819e-05
19:7831166 G A 0.604073 -1.1810e-04
19:7831628 A G 0.607319 -3.1068e-04
19:7831953 T G 0.246651 -3.4802e-05
19:7833982 T C 0.341239 4.0998e-05
19:7835233 C A 0.058917 -4.8155e-06
19:7837306 A G 1.046492 -4.5922e-05
19:7837743 G T 1.288661 -5.5199e-05
19:7838484 G T 1.687411 -1.2029e-05
19:7838838 C T 0.046080 -1.4940e-04
19:7840273 C T 0.464555 2.1449e-05
19:7844922 A G 0.061160 -2.4699e-04
19:7845424 C A 0.439387 6.0902e-05
19:7846010 C T 0.822724 -1.2987e-06
19:7846578 T C 0.090277 3.7731e-05
19:7856561 C T 0.833181 -2.6768e-05
19:7857559 C A 1.394450 4.2979e-06
19:7858769 C T 0.022441 -2.2102e-05
19:7858901 C T 0.181360 -2.6449e-05
19:7868715 C T 1.095909 -6.9017e-05
19:7874562 C G 0.121028 -1.7412e-04
19:7875151 A G 1.898843 -8.6193e-05
19:7877023 C T 0.221821 4.2938e-05
19:7880326 T C 0.616647 -2.6258e-06
19:7881933 A G 0.093325 9.5066e-05
19:7897307 T C 0.055025 5.7590e-05
19:7902894 C T 0.029932 -6.3488e-06
19:7908051 C T 0.052049 -6.4481e-06
19:7908767 G T 0.424811 2.8401e-05
19:7916475 C T 1.677995 3.7853e-06
19:7919585 A G 0.162904 -8.5325e-07
19:7920771 C T 0.151077 3.0214e-06
19:7921623 A G 0.385660 5.8770e-06
19:7924957 T G 0.701449 -1.5515e-05
19:7930381 G A 1.517217 2.5756e-07
19:7933403 G C 0.213460 1.2721e-05
19:7935716 A G 0.532157 2.9123e-05
19:7936208 G A 1.128103 3.8758e-06
19:7944806 C T 0.057463 -1.2262e-05
19:7948215 C G 0.033460 -3.2159e-05
19:7950311 A C 0.044136 6.3200e-05
19:7950357 A G 0.205239 -2.3474e-06
19:7951050 C G 0.432260 5.0524e-05
19:7951476 T C 0.040432 -2.3665e-05
19:7961776 G A 0.737402 -2.7116e-04
19:7964727 A G 0.542586 -4.8387e-04
19:7969901 A G 0.448063 2.8876e-05
19:7970635 G A 1.238848 -1.7130e-03
19:7971122 C T 0.145750 -3.1921e-06
19:7975183 T C 0.030416 5.3675e-05
19:7991723 A C 0.080637 -1.1481e-06
19:7992976 C T 0.084984 8.2457e-06
19:7994233 A G 0.259582 -2.4443e-05
19:7998386 C G 0.064581 -5.1976e-05
19:7999121 A G 0.054077 4.7100e-05
19:7999923 A G 0.023860 -9.9267e-05
19:8003021 C T 0.025177 -2.4233e-05
19:8003040 T C 0.029880 1.6964e-05
19:8003149 T G 0.448673 -5.8529e-05
19:8003725 A G 0.145848 1.0245e-05
19:8009016 C T 0.257008 2.5047e-07
19:8028544 G A 0.598296 -5.6787e-05
19:8032257 C A 1.961453 1.5876e-05
19:8033896 G A 0.573706 -5.9766e-05
19:8037040 C T 1.357461 -2.0114e-05
19:8038096 A G 0.032652 1.2916e-04
19:8041700 A G 0.260147 -1.9676e-05
19:8043736 C T 0.055028 -2.7559e-06
19:8044223 A G 0.047297 5.3849e-05
19:8048081 G T 0.089080 -1.1218e-05
19:8049161 G A 1.061147 -1.9157e-05
19:8052646 T C 0.291322 6.3457e-06
19:8054840 A G 0.261277 -3.3182e-06
19:8056109 A G 0.031289 3.0223e-05
19:8063275 T C 0.024587 8.6713e-05
19:8071839 T C 0.146861 9.1433e-06
19:8073093 T C 0.142476 2.8815e-05
19:8073557 A G 0.054668 7.6539e-05
19:8093397 A G 0.057154 -4.8185e-05
19:8099824 G A 0.999487 -2.6934e-05
19:8101266 T C 0.076470 1.7087e-04
19:8106521 G A 1.155968 -4.9133e-06
19:8108007 T C 0.747805 4.3308e-07
19:8109010 C T 0.387299 -5.5367e-06
19:8115639 C T 0.361765 1.5863e-05
19:8115720 G T 0.667103 1.1761e-04
19:8118000 G A 0.053159 -4.1083e-05
19:8121096 A G 0.163226 5.9442e-05
19:8121369 T C 0.286084 -4.3231e-05
19:8122737 A G 1.279706 -3.8136e-05
19:8128411 A G 0.337571 -1.1581e-04
19:8129464 A G 1.247823 -1.8445e-05
19:8131240 A G 0.343680 2.3823e-05
19:8133957 C A 0.173995 1.9720e-05
19:8135526 G C 0.339126 -1.2071e-04
19:8137843 C A 0.096934 -3.6280e-05
19:8138054 A C 1.111300 -3.7148e-05
19:8142553 G A 0.039465 -3.9582e-05
19:8143114 T C 0.999880 -3.4069e-05
19:8145928 T C 0.104419 -3.6358e-05
19:8146510 A G 1.109745 -6.0518e-05
19:8149001 T C 0.476145 -2.4528e-05
19:8158074 G A 1.474172 -9.0951e-06
19:8159339 C G 0.215554 -1.1270e-05
19:8159362 T G 0.812847 -1.4668e-05
19:8159409 T G 1.261546 -2.1058e-05
19:8160334 A G 0.545533 -2.8647e-05
19:8160897 C G 0.263740 1.4534e-05
19:8161450 T C 0.451091 -1.0356e-05
19:8162685 C T 1.209319 4.9535e-05
19:8167873 G A 0.553735 -3.1002e-05
19:8168545 T C 0.638576 1.1304e-04
19:8173312 T C 0.038485 -2.3907e-05
19:8173454 G T 0.253006 -3.7125e-06
19:8173892 T A 0.752261 6.5033e-05
19:8174511 C T 0.213966 -1.5945e-05
19:8174650 G A 1.021016 -3.6080e-05
19:8176640 T C 0.475383 -1.6651e-05
19:8176945 C T 0.366692 7.4899e-06
19:8182174 A G 0.069248 7.2025e-05
19:8183871 A G 0.074360 -2.3896e-05
19:8186263 A G 0.034019 1.2398e-05
19:8188812 T C 0.069985 -2.1007e-05
19:8189992 G A 0.049842 2.8611e-05
19:8190750 C T 0.332482 -1.2738e-04
19:8191184 T C 0.585271 1.7635e-05
19:8196222 C T 0.375173 1.7646e-05
19:8196292 T C 0.124293 -6.0338e-05
19:8197786 A G 0.759798 1.9360e-04
19:8197958 T C 0.127597 -1.1405e-04
19:8201051 C T 1.836531 -6.0277e-06
19:8201121 T C 0.027797 -4.0160e-05
19:8202297 T C 0.347244 -7.4609e-06
19:8206395 A C 0.117256 -5.2013e-05
19:8207844 A G 0.426226 2.4340e-05
19:8208304 T C 0.066275 6.6014e-05
19:8208921 C T 0.438173 -1.1092e-06
19:8210608 A C 0.279450 2.9584e-05
19:8212263 A G 0.704127 -5.4376e-05
19:8213231 G A 0.544027 -5.7730e-06
19:8215246 C A 0.059336 -5.2615e-06
19:8216085 T C 0.197059 -1.3895e-05
19:8223451 T C 0.692283 8.2301e-05
19:8224791 A C 0.214015 1.4333e-05
19:8226029 C T 1.937153 2.9174e-05
19:8227432 T C 1.962823 3.9804e-05
19:8228355 T C 0.259943 2.9945e-05
19:8228989 A G 0.173206 -8.9560e-06
19:8235803 G T 1.095519 3.2882e-05
19:8237350 G A 0.268050 6.0494e-05
19:8237357 G A 1.019001 4.6661e-05
19:8237452 C G 0.290154 1.8492e-04
19:8239618 T C 0.390763 -4.6248e-05
19:8240413 G A 0.844259 2.6519e-05
19:8242511 A C 0.163365 1.2436e-05
19:8247553 A G 0.107087 -4.5075e-05
19:8247631 T C 0.137425 1.1573e-04
19:8250610 C T 0.424609 5.4979e-05
19:8255585 G T 1.013603 -1.8452e-05
19:8255624 A C 0.153472 3.2724e-05
19:8257417 A C 0.236382 -9.4453e-06
19:8261856 A C 0.225664 -2.6449e-06
19:8263648 G A 0.461572 3.0273e-06
19:8266646 C G 1.304309 5.4345e-05
19:8268224 A G 0.667155 2.9554e-04
19:8276989 C A 0.030565 -7.0092e-05
19:8278956 G A 0.695114 2.4421e-05
19:8279296 T C 0.105480 3.9016e-05
19:8281644 T G 0.255022 -1.0388e-05
19:8289519 A C 1.609276 -4.4402e-06
19:8289680 T C 0.033736 -3.0677e-06
19:8291132 C T 0.076804 1.1234e-04
19:8296420 T C 0.102679 -1.5982e-04
19:8298411 A G 0.987828 -1.6405e-05
19:8299355 G A 0.486593 3.6773e-05
19:8302799 G T 0.031477 -2.5974e-06
19:8304430 A G 0.084623 -1.1825e-04
19:8307694 T A 1.727035 -1.3425e-05
19:8309555 C T 0.229377 -2.3107e-05
19:8311020 C G 0.847943 -4.8368e-05
19:8311095 A G 0.251663 4.4149e-05
19:8315777 A G 0.030939 -1.6718e-05
19:8316252 T C 0.043711 -2.5053e-05
19:8316310 C T 0.330586 -1.4781e-05
19:8317961 T C 0.065321 2.1773e-05
19:8318752 G A 0.029812 3.4701e-05
19:8320555 A G 0.032224 -1.4099e-05
19:8323309 G C 0.993411 1.4888e-04
19:8324893 G T 0.351255 1.1225e-04
19:8326244 G A 0.919914 6.4727e-05
19:8326866 T C 0.321365 1.9868e-04
19:8326904 A G 1.520482 -4.3895e-04
19:8329038 T G 0.030283 1.5415e-05
19:8331010 A G 0.587442 -1.4684e-05
19:8333767 A G 0.064013 1.2572e-04
19:8334939 C A 0.875967 1.3064e-06
19:8335061 A G 0.368717 -1.1245e-05
19:8335689 T C 0.113790 8.8648e-05
19:8336410 T C 0.123576 1.4895e-04
19:8336797 A G 0.043590 4.5329e-05
19:8367568 A G 0.060170 6.6992e-05
19:8367709 T C 0.068729 -4.1882e-07
19:8370890 T C 1.344225 -4.8767e-05
19:8373152 C T 0.070384 8.6813e-06
19:8378913 C G 0.040075 -5.5590e-05
19:8381489 G T 0.028851 -2.3336e-05
19:8382505 C T 0.028008 6.2042e-05
19:8386367 T C 0.198351 7.5156e-05
19:8386998 C T 0.442983 1.4664e-05
19:8388310 A G 0.225820 -2.4682e-05
19:8388940 C T 0.377711 1.8969e-05
19:8398006 T C 0.167861 5.2124e-05
19:8398531 C T 1.217647 -6.6866e-05
19:8398975 T C 0.454347 -1.0136e-04
19:8399272 A G 0.206823 4.1135e-05
19:8407525 C A 0.430422 -5.7493e-05
19:8415351 A G 0.050407 -2.7838e-05
19:8416608 T G 0.324880 4.1195e-05
19:8420583 A G 0.059780 -6.7375e-05
19:8421007 A G 0.351379 1.8350e-05
19:8425192 T C 0.070173 -5.9418e-05
19:8429323 A G 0.038897 -5.2261e-04
19:8432138 G A 0.129359 4.5571e-05
19:8436164 T C 0.620909 -2.0219e-05
19:8454884 C T 0.056538 2.4947e-05
19:8458960 T C 1.393122 -2.1452e-05
19:8461377 A G 0.050695 -3.9151e-05
19:8462445 A G 0.029082 -3.7640e-05
19:8463207 T C 0.153699 8.5784e-06
19:8465370 T C 0.082153 7.8954e-05
19:8466710 T C 0.038761 -4.5368e-05
19:8470564 T C 1.946672 6.3966e-05
19:8476316 T C 0.234902 1.3279e-05
19:8476358 A G 0.065577 1.2394e-05
19:8476807 A G 0.056074 -6.3579e-05
19:8483308 T C 1.427917 -1.2681e-04
19:8485805 A C 0.066752 7.3518e-05
19:8486884 A G 0.651640 4.0591e-06
19:8488558 T C 0.543563 -5.3420e-05
19:8494134 T C 0.023551 -7.7769e-05
19:8503345 C G 0.270436 -9.2631e-06
19:8512940 G T 0.646512 9.4471e-05
19:8517014 G A 0.030627 -4.7506e-05
19:8521087 G A 0.029978 -1.8210e-04
19:8525640 T G 0.055460 -1.2053e-05
19:8531801 G T 0.735053 1.0857e-05
19:8532219 A G 0.589513 -4.1780e-05
19:8533925 G A 1.938753 2.0639e-04
19:8534516 C A 0.614294 1.1018e-04
19:8535843 T C 0.155514 2.3525e-06
19:8535980 A G 0.020792 -9.1964e-05
19:8548541 C A 0.050338 2.2484e-05
19:8553322 T C 1.938818 2.3048e-04
19:8555886 C G 1.400062 -5.4709e-05
19:8558081 A G 0.107707 8.4139e-05
19:8564474 T G 0.541388 -2.1042e-05
19:8564523 G T 0.552317 -2.1970e-05
19:8566634 A G 0.333874 -4.9917e-05
19:8571929 G A 0.617443 -3.5286e-05
19:8580602 G A 0.953563 -7.7394e-05
19:8587782 C T 0.569483 -2.4181e-05
19:8592043 C G 0.915643 -3.1417e-06
19:8593768 A G 0.033837 -5.1732e-05
19:8596457 T C 0.041789 -6.8267e-06
19:8596621 T G 0.251549 -1.5488e-05
19:8608399 C T 0.226661 -3.3358e-05
19:8609426 A G 0.089628 1.3725e-05
19:8610395 G T 0.256535 -1.5214e-05
19:8610894 T C 0.212762 -3.3794e-05
19:8618110 A G 0.033220 -1.3953e-05
19:8619461 G A 0.259439 3.0222e-07
19:8620410 T G 0.032704 -8.2200e-06
19:8622889 C T 0.049196 -2.3146e-05
19:8625081 A G 0.207306 -1.8237e-05
19:8626097 G A 1.104331 7.2437e-05
19:8629500 T C 0.267742 1.8674e-05
19:8633943 T C 0.478800 3.9821e-05
19:8634279 G C 0.039238 4.4954e-05
19:8641357 G A 0.064620 -2.3205e-05
19:8641486 A G 0.040887 5.8956e-05
19:8644031 C G 0.886210 -1.0682e-06
19:8651847 T C 0.074876 4.7097e-06
19:8656281 T C 1.756040 1.5905e-06
19:8660004 A G 1.160347 8.1203e-06
19:8660890 A G 0.403025 2.4471e-06
19:8664049 A G 0.311063 3.4604e-05
19:8668121 C T 1.072228 5.3811e-06
19:8671707 C T 1.350054 -1.1516e-05
19:8672000 A G 0.753326 1.0334e-05
19:8672644 T C 0.130814 2.0299e-05
19:8673593 C T 1.269816 2.7633e-04
19:8673881 G A 0.041958 6.1539e-05
19:8677109 A G 0.028017 9.6493e-05
19:8680207 A G 1.124741 -5.7161e-05
19:8682826 G C 0.467544 -3.6724e-05
19:8740496 T C 1.372476 4.6320e-05
19:8740520 C A 1.394417 3.9036e-05
19:8741191 C T 1.497434 1.9750e-05
19:8748743 G A 0.524942 -8.5230e-06
19:8751986 T C 1.347218 6.6000e-05
19:8757835 G A 0.228170 1.8328e-05
19:8759818 G A 0.566617 -9.3515e-06
19:8759850 C T 1.898054 7.3021e-05
19:8764560 A C 0.130849 -2.4359e-05
19:8767518 T C 1.253620 3.6316e-05
19:8769653 G A 1.937318 6.0950e-05
19:8769745 G A 1.911917 5.2687e-05
19:8771534 T C 0.033581 -1.8982e-05
19:8771771 A G 0.549473 -1.7304e-05
19:8772045 G A 1.924731 5.7248e-05
19:8775038 C T 0.249228 1.0007e-05
19:8778516 G A 1.519324 9.4573e-05
19:8779100 C T 0.846762 4.8967e-05
19:8779537 G A 0.262305 1.2853e-05
19:8787140 A C 0.401133 2.2744e-06
19:8787750 G T 0.306208 -4.9467e-05
19:8792566 G A 0.553839 2.3039e-05
19:8796021 T C 0.128464 -1.5470e-05
19:8805128 T C 0.797786 -6.2540e-06
19:8806327 A G 0.427423 -1.6265e-05
19:8808240 G C 0.043003 1.5822e-04
19:8808373 T G 1.026083 7.8714e-06
19:8808942 G A 1.349077 -1.7510e-05
19:8809100 C T 0.436450 -1.3283e-05
19:8810578 A G 0.340453 -3.9417e-05
19:8816508 A C 0.113390 -6.4079e-07
19:8822498 T C 0.118950 -1.0115e-04
19:8829104 A G 0.149519 5.7669e-05
19:8830013 C T 0.115211 -5.5444e-05
19:8830825 C T 0.786157 9.9011e-06
19:8839278 G A 0.094744 -3.1695e-05
19:8839559 A G 0.866888 -1.5992e-05
19:8847340 C T 0.084104 2.9532e-05
19:8900071 T C 0.084701 -7.9335e-08
19:8914698 T C 0.044188 -4.3214e-05
19:8920984 C T 1.384644 -1.4129e-05
19:8921033 T C 1.651283 -4.0860e-05
19:8925231 T C 0.598358 3.3801e-05
19:8925788 A T 0.267606 -2.4121e-05
19:8929558 T G 0.148954 -3.6441e-05
19:8929561 C T 0.029192 6.5891e-05
19:8932860 T C 0.081618 4.8777e-05
19:8934693 T C 0.023223 -3.7012e-05
19:8941717 A G 1.807563 4.6217e-05
19:8942523 T C 0.429312 -5.3462e-06
19:8949716 C G 0.084701 7.8037e-06
19:8950884 T G 0.546656 1.5002e-05
19:8953922 T C 1.848371 2.0642e-06
19:8961981 G C 1.848469 1.3683e-05
19:8962389 A G 0.092640 2.0604e-05
19:8963235 T C 0.144072 1.8072e-05
19:8970903 T C 0.115390 -3.9157e-05
19:8972996 C A 0.759766 -1.4274e-05
19:8975083 T C 1.312998 -8.2522e-06
19:8979223 C G 0.020591 -8.6526e-05
19:8981400 T C 0.077596 -1.0313e-04
19:8982428 A G 0.052208 3.4514e-05
19:8987218 T G 0.529385 3.2278e-05
19:8988994 T C 1.319165 -5.7580e-06
19:8989345 C T 1.848219 5.6308e-05
19:8993018 A G 0.216771 2.4740e-06
19:8994104 T C 0.032477 4.9818e-06
19:8997662 A G 0.057602 1.0049e-05
19:9001822 G A 1.488145 2.5026e-05
19:9002910 G A 1.842117 9.9022e-05
19:9003645 A G 0.825265 7.0870e-06
19:9006749 T C 0.356114 3.1593e-06
19:9007748 G A 0.951252 5.1329e-05
19:9009851 T C 0.512004 -3.0409e-05
19:9011538 T G 0.067262 -2.5567e-06
19:9013161 T C 0.030913 -3.3425e-05
19:9013231 A G 0.733910 1.1843e-04
19:9013275 A C 0.499713 -4.5020e-05
19:9019429 C T 0.679018 1.5114e-04
19:9019605 G C 1.518217 4.2288e-05
19:9020211 T C 1.136227 1.8874e-06
19:9024640 A G 0.082010 1.0937e-04
19:9024871 T C 0.087022 -3.6463e-05
19:9026422 T C 0.086733 -3.7581e-05
19:9027101 T C 0.114361 -5.8515e-05
19:9027148 A C 0.050637 7.9409e-05
19:9027313 G A 0.117467 -2.0668e-05
19:9028373 A G 0.674234 -5.8860e-06
19:9028432 T C 1.441030 -1.8448e-05
19:9033314 A G 0.076833 -1.5773e-04
19:9034426 C A 0.341946 3.0763e-06
19:9036338 A G 0.044882 7.3719e-09
19:9036367 G A 0.039624 -2.2476e-06
19:9043183 A C 0.692316 -4.7731e-05
19:9045821 A G 0.073497 -5.5566e-05
19:9048342 T C 0.851578 -1.2134e-04
19:9048895 C A 0.161726 -2.3941e-05
19:9056930 G T 0.593840 9.3971e-05
19:9056941 G A 0.593392 8.8878e-05
19:9056982 A G 0.692936 -5.8322e-05
19:9057177 T G 0.026356 -1.4238e-05
19:9057408 G A 1.850462 -4.1278e-05
19:9057468 A T 0.074815 -2.7557e-05
19:9058907 C G 0.785907 -4.3719e-05
19:9058942 T C 0.984839 -2.3667e-05
19:9059307 T C 0.159454 -5.0883e-05
19:9059827 G A 0.020718 4.1218e-05
19:9060125 A G 0.660786 2.8884e-05
19:9060541 T C 0.519820 -3.1539e-05
19:9060812 C T 1.812421 -3.6994e-05
19:9060915 T C 0.035483 -3.4411e-05
19:9062415 G T 1.180444 2.4219e-07
19:9066259 C T 0.720424 1.6018e-06
19:9066390 A G 0.066392 1.8017e-04
19:9069507 T G 0.027332 -8.9339e-05
19:9069892 C A 0.361113 -6.2146e-06
19:9070079 G C 0.159762 -5.3266e-05
19:9070194 G A 1.881020 -2.8682e-05
19:9071562 T C 0.059988 9.9459e-05
19:9071596 T G 0.033499 -1.7509e-05
19:9071763 A T 1.712533 -2.8143e-05
19:9071916 A G 0.058488 7.0129e-05
19:9072221 A G 0.359931 -5.2868e-06
19:9073888 T C 0.074178 1.1369e-05
19:9074265 A G 0.560392 3.0695e-05
19:9075346 A T 1.193129 6.9378e-06
19:9075565 T C 0.159396 -5.8240e-05
19:9076278 A G 0.658596 -3.4700e-05
19:9077196 T C 0.124082 -3.6789e-05
19:9077581 T G 0.264026 -8.2596e-06
19:9077803 C T 0.632428 -1.8463e-05
19:9080462 G C 1.253230 1.3374e-06
19:9083791 A G 0.183859 4.7106e-05
19:9084299 C T 0.992321 -3.6629e-05
19:9088017 G T 1.329931 -3.0016e-05
19:9088772 C T 0.354069 5.0520e-06
19:9090531 C T 0.637943 -4.2657e-05
19:9090784 T C 0.183586 4.4608e-05
19:9092086 G A 0.153089 -3.8706e-05
19:9096252 C T 1.144657 -6.7003e-05
19:9096944 T C 0.066710 -5.8091e-05
19:9099269 A C 0.997777 -3.1602e-05
19:9102065 G A 1.333027 -3.3246e-05
19:9104899 A G 0.353011 9.2816e-06
19:9104971 C T 0.955520 -2.2186e-05
19:9105227 T C 0.191165 -4.8473e-05
19:9108243 A G 0.246067 -5.1227e-06
19:9108565 A G 0.044223 3.4997e-05
19:9114906 G C 0.602071 6.8739e-06
19:9115765 A G 1.516058 -6.1974e-06
19:9118503 G A 0.462591 7.9281e-07
19:9118528 A G 0.102137 4.8175e-05
19:9119242 A G 1.428800 8.0861e-06
19:9119821 A T 0.086016 1.5075e-05
19:9120884 G A 0.139548 2.2132e-05
19:9123506 C G 0.034233 5.9015e-05
19:9126876 C T 0.136753 1.3634e-04
19:9128889 A G 0.570801 -4.5590e-06
19:9128937 A G 0.308359 1.3045e-05
19:9142925 C T 0.272147 7.2093e-05
19:9146472 A G 0.367961 -1.7297e-05
19:9152183 T C 0.053097 -6.4323e-06
19:9158353 T C 0.376335 -7.5539e-06
19:9161607 C G 0.815933 -2.7627e-05
19:9166302 G A 1.288525 5.4886e-05
19:9168672 T C 0.235379 9.9607e-06
19:9171561 G T 0.106480 8.3665e-05
19:9172264 A G 0.466132 -4.1563e-05
19:9175244 C T 0.426803 -2.8323e-05
19:9177106 C T 0.473062 2.6574e-04
19:9186644 T C 0.099073 9.7432e-05
19:9191603 G A 0.702848 4.9834e-05
19:9196725 C T 0.815025 -9.7851e-06
19:9201410 A G 0.043224 -1.2739e-04
19:9204358 T C 0.021691 3.3743e-05
19:9208186 T C 0.649082 -1.0935e-04
19:9212601 A G 0.091507 -1.1695e-04
19:9213651 T C 0.119820 8.1940e-05
19:9217901 T C 0.162774 5.7115e-05
19:9218013 G A 0.689002 -1.1896e-04
19:9218054 G T 0.830812 -3.2762e-05
19:9225973 A G 0.141541 9.6893e-05
19:9226192 G A 0.349272 -2.4536e-04
19:9226265 C T 0.021321 3.0507e-05
19:9231601 A G 0.118830 9.4807e-05
19:9237542 C T 0.645460 -2.7753e-05
19:9239010 C T 0.148263 -1.0045e-04
19:9246914 G C 0.287311 -2.1317e-05
19:9249360 G A 0.430968 -4.1971e-05
19:9251304 A G 0.029432 3.7510e-05
19:9253835 T C 0.828628 1.1150e-05
19:9254342 G A 0.226904 -1.3450e-04
19:9256116 A G 0.531378 7.4983e-05
19:9264401 A G 0.094546 4.7918e-05
19:9264411 T C 0.133962 9.1409e-06
19:9264603 A G 0.213038 -9.3266e-05
19:9264681 G A 0.397095 8.3880e-05
19:9267319 T G 0.396021 7.6223e-05
19:9269623 T C 0.084195 1.4580e-06
19:9270654 C T 0.134166 8.4451e-06
19:9286595 T A 0.642454 8.1350e-05
19:9288973 C A 1.965335 -2.2216e-06
19:9289278 A C 0.072039 -3.0837e-05
19:9291190 A G 0.640929 6.3331e-05
19:9292568 C G 0.091105 2.2997e-04
19:9296664 C T 0.561590 -2.2453e-05
19:9297273 G C 0.054068 1.7056e-05
19:9297381 C A 0.085220 6.4453e-05
19:9298437 A T 0.025164 -2.0889e-05
19:9306114 T C 0.622639 2.4562e-06
19:9306993 C T 0.021377 -2.4684e-05
19:9312256 T C 0.120301 7.6658e-05
19:9319223 A G 0.181700 -4.3051e-05
19:9325116 A G 0.340236 -1.1155e-05
19:9330436 C A 0.202412 -1.4387e-04
19:9335606 C A 0.484860 -3.3713e-05
19:9341181 G A 0.364076 -2.4217e-05
19:9343660 A G 0.041228 1.3737e-05
19:9346403 A T 0.042860 2.7688e-05
19:9346427 C T 1.736653 -3.2028e-06
19:9346762 G T 0.139769 -2.7747e-05
19:9347495 G A 1.723673 8.9907e-06
19:9349414 G T 0.072030 -5.0333e-06
19:9351414 C G 0.030484 2.1311e-05
19:9358373 G A 0.030744 1.7750e-05
19:9358403 C T 0.188951 -2.6137e-05
19:9359897 C T 0.157640 -5.4608e-05
19:9361196 A G 0.305782 6.5780e-05
19:9361302 C T 0.321414 1.1196e-04
19:9362297 T C 0.145312 -3.4943e-05
19:9362443 T C 0.511569 3.1912e-05
19:9372578 C T 0.223282 4.3858e-06
19:9377716 G A 1.254159 1.7390e-06
19:9390224 G A 0.186894 2.6251e-07
19:9400194 C T 0.081864 9.2632e-05
19:9414155 A G 0.814249 -2.0412e-05
19:9427605 G C 0.045785 -1.3616e-05
19:9434872 T C 0.175725 4.2558e-05
19:9447342 G C 0.071173 -2.0741e-05
19:9449888 G A 0.090878 -2.3577e-05
19:9452698 A G 0.065064 -4.3294e-05
19:9452879 A C 0.020279 6.6909e-05
19:9469606 G A 0.156332 -1.5462e-06
19:9470717 A G 0.063678 -3.5789e-05
19:9489454 C T 0.253759 4.3032e-06
19:9504598 C T 1.160145 -1.5664e-05
19:9517398 T C 0.037398 5.2176e-06
19:9520062 T C 1.179026 -9.3185e-07
19:9529401 C T 0.058518 -6.4929e-05
19:9531676 T C 0.065142 1.2305e-05
19:9532037 C T 0.148165 2.9290e-05
19:9532296 G A 0.020056 6.1910e-05
19:9534967 A G 1.150726 -5.7357e-06
19:9535127 G T 1.170778 4.6171e-06
19:9543029 C T 0.198543 1.8009e-05
19:9546329 A C 0.157929 1.4613e-05
19:9548788 T C 1.128752 -2.4029e-06
19:9551015 G A 0.061575 -1.5609e-05
19:9556568 G A 1.102764 -7.0423e-06
19:9564177 T G 0.922154 -2.9767e-05
19:9573732 C T 0.056629 4.0398e-06
19:9578370 T C 0.023113 8.7354e-06
19:9585570 C T 0.107542 3.8415e-05
19:9590817 C A 0.024687 -8.3737e-05
19:9601155 C A 1.255347 -3.1907e-06
19:9601468 G A 0.157393 5.0826e-06
19:9630020 A G 0.126179 2.0936e-05
19:9631701 T C 0.081767 -1.2300e-05
19:9645210 A G 0.059267 -4.7687e-06
19:9646739 G C 1.949580 1.6792e-05
19:9646898 A G 0.164524 -1.6059e-06
19:9683987 C T 0.044986 2.1066e-05
19:9689154 G A 0.082257 -1.8445e-05
19:9695008 G A 0.922290 -6.2376e-06
19:9712609 A G 0.122504 4.4588e-05
19:9715299 C G 0.391506 -5.2448e-05
19:9732502 C T 0.076496 4.6516e-05
19:9749029 G A 0.284289 -3.7204e-05
19:9752805 A G 0.078314 -5.5634e-05
19:9763152 C T 0.282225 1.5817e-05
19:9771586 T C 0.076269 1.0438e-04
19:9771893 G A 0.020649 -2.3148e-05
19:9780361 C A 0.289034 -3.7034e-05
19:9783808 C T 0.032298 -1.6891e-05
19:9804539 T C 0.114906 3.0605e-05
19:9809999 A G 0.068648 4.4608e-05
19:9811954 T C 0.092358 -4.6862e-05
19:9829314 T C 0.076350 6.6111e-05
19:9846647 G C 0.052990 1.1762e-04
19:9853645 A C 0.282874 -3.5098e-05
19:9856985 G A 1.011750 -5.0108e-05
19:9863483 A G 0.394382 -3.9355e-05
19:9868404 T C 0.393437 -3.7994e-05
19:9906698 G A 0.129142 2.0444e-05
19:9921105 T C 0.022078 -3.8627e-05
19:9937558 G A 0.112407 -1.4836e-05
19:9959556 T C 0.496191 3.6651e-05
19:9962371 T G 0.211334 -3.1570e-05
19:9964072 A G 0.116552 4.0989e-05
19:9968139 A G 0.467823 -1.5552e-05
19:9972417 G T 1.112063 -1.3837e-04
19:9985697 C T 0.072377 3.5354e-05
19:9989298 T C 0.179334 -3.0704e-05
19:9995867 T G 0.556487 1.1564e-04
19:10000322 G C 0.968519 -1.3217e-04
19:10002861 T C 0.109606 2.7841e-05
19:10004685 C T 1.147214 -3.9533e-05
19:10008241 T C 1.546757 -4.6120e-06
19:10011161 T C 0.041377 2.7410e-05
19:10013919 A C 0.034054 1.9596e-05
19:10016470 G A 1.179510 -7.8630e-05
19:10017101 C T 0.945332 -5.5874e-05
19:10020385 T C 0.129548 -6.1800e-05
19:10020494 T C 0.123082 -6.9735e-05
19:10022237 T C 0.075068 -8.0673e-05
19:10022781 C T 1.165465 -1.0525e-04
19:10026033 G A 0.936922 -6.5349e-05
19:10033744 T C 0.076188 9.9503e-06
19:10036065 T C 0.882163 2.6617e-05
19:10036464 G A 0.022168 5.9214e-05
19:10041876 G A 0.440117 -5.8992e-05
19:10046404 A G 0.020565 5.7038e-05
19:10048681 C T 0.049822 -2.3419e-05
19:10051906 G C 0.096733 2.2171e-05
19:10052170 A C 0.479686 9.9322e-05
19:10056320 T C 0.101358 -1.1255e-04
19:10060162 A G 0.688229 -7.0201e-05
19:10062449 A G 0.650436 2.7372e-04
19:10063445 T C 1.569438 1.7276e-05
19:10064901 T C 0.103789 -2.8613e-05
19:10071256 T C 0.060900 -7.7618e-06
19:10071347 T C 0.387296 -2.7123e-05
19:10071634 C T 1.222730 1.8225e-05
19:10073324 G T 0.197825 -5.3003e-06
19:10076990 C G 0.026693 -2.3563e-05
19:10077419 G C 0.758734 -2.0510e-05
19:10077594 A G 0.035716 -5.0508e-05
19:10077788 G A 0.309541 3.7319e-05
19:10078589 C T 0.349856 1.2986e-05
19:10079093 T C 0.448329 -2.3705e-05
19:10079206 T G 0.218215 -4.6410e-05
19:10083874 T G 0.314062 3.0217e-05
19:10083985 A G 0.878645 4.6733e-06
19:10084124 T C 0.424720 -6.1761e-05
19:10084292 G C 0.883202 7.9882e-06
19:10085459 T C 0.426372 4.0236e-05
19:10088271 G C 0.839066 2.3074e-05
19:10088973 T C 0.041796 -3.0544e-05
19:10092444 T C 0.060712 5.9432e-05
19:10093028 C T 1.103994 -2.5603e-05
19:10099910 T C 0.679969 -8.8099e-05
19:10102177 T C 0.262987 -3.5255e-05
19:10102255 A G 0.064808 1.7947e-04
19:10103892 A G 0.115620 3.2320e-05
19:10106871 A G 0.176280 7.4080e-06
19:10107618 T C 0.034671 -3.8273e-05
19:10109179 G A 0.856775 -9.9552e-05
19:10111065 A G 0.278489 2.6325e-06
19:10112346 C T 1.945854 9.2588e-05
19:10113322 T C 1.947276 3.3141e-05
19:10114252 G C 0.420056 -2.0955e-05
19:10114759 T C 0.113682 -4.3951e-05
19:10115580 T C 0.373440 1.3181e-06
19:10116375 T G 1.084964 -1.3964e-06
19:10118700 T C 0.159084 -1.9065e-05
19:10120571 C A 0.403986 -2.6951e-05
19:10124504 T C 0.089524 -3.2046e-05
19:10127568 T C 0.231507 3.7549e-05
19:10129262 C T 0.921612 2.9774e-05
19:10129552 G C 0.279063 -4.8829e-05
19:10131999 C T 0.914585 2.5745e-05
19:10132000 A G 0.238735 -2.4032e-05
19:10135284 C T 0.116639 1.8880e-05
19:10137663 G A 0.615021 4.3067e-05
19:10139561 A G 0.024002 -5.3809e-05
19:10140175 A G 0.045363 9.1251e-05
19:10140439 G A 1.157932 1.2704e-05
19:10142998 A G 0.077463 6.8513e-05
19:10143082 A G 0.044665 -1.8280e-05
19:10147198 G A 0.101566 1.2615e-04
19:10148713 C T 0.053821 2.5284e-05
19:10149726 C T 1.349220 2.0399e-05
19:10150024 T C 0.081971 -3.1677e-05
19:10152433 T C 0.132982 -8.8397e-06
19:10154022 C T 0.331495 1.7406e-05
19:10155721 G C 0.020309 2.4709e-05
19:10155856 A G 0.642415 6.4447e-06
19:10157666 G A 0.090852 -5.6203e-06
19:10157806 T C 0.337065 -1.5391e-05
19:10164496 A G 0.078976 -8.8768e-05
19:10165932 G A 1.572713 9.7274e-06
19:10166253 C T 0.670245 1.1052e-05
19:10166375 A G 0.318850 2.4179e-05
19:10169208 A G 0.323326 -1.6948e-05
19:10169278 G T 0.645411 7.8157e-06
19:10172427 T G 0.051952 -4.8027e-05
19:10178063 T G 0.408514 -9.8137e-05
19:10181912 A G 0.041176 2.0426e-05
19:10189321 A G 0.455486 -1.0299e-05
19:10190826 A G 0.674152 3.2755e-05
19:10193898 C T 0.088658 6.7722e-05
19:10196350 A G 0.048199 -2.2891e-06
19:10198441 G A 1.967228 -1.0656e-05
19:10204175 A G 0.033188 6.7546e-05
19:10205235 T C 0.026154 6.0580e-05
19:10208115 G A 0.246590 -6.1800e-05
19:10209612 A G 0.204177 -3.7331e-04
19:10209711 T C 1.167877 3.8916e-05
19:10215271 G A 0.126143 -8.5682e-06
19:10216604 G A 0.235911 3.9463e-05
19:10216835 T G 0.221922 -4.8315e-05
19:10219077 A G 0.038274 -5.5088e-05
19:10220949 A G 0.054908 -4.7180e-05
19:10223092 T G 0.048589 6.1171e-05
19:10224548 A G 0.219426 2.2029e-05
19:10225335 A G 0.027436 -7.1891e-05
19:10227010 G A 1.163420 4.5807e-05
19:10227204 C T 0.306782 -2.0105e-05
19:10229297 A C 0.898635 1.3466e-05
19:10247718 T C 0.038073 8.8965e-06
19:10249962 T C 0.070741 3.4795e-05
19:10253573 A G 1.004661 -1.0572e-05
19:10253761 A G 0.095688 8.5570e-05
19:10254234 T C 0.038413 -1.2544e-05
19:10255168 A G 0.258031 -6.0705e-05
19:10265312 C T 1.972168 -2.6809e-05
19:10265593 T G 0.188997 2.4226e-05
19:10273372 C T 0.126844 5.4269e-05
19:10274120 T C 0.087658 -1.7023e-05
19:10276805 A C 0.042123 -1.0685e-05
19:10279454 A G 0.864681 -9.3011e-06
19:10287129 A G 0.029121 7.7281e-05
19:10291473 T C 0.024574 -3.2598e-05
19:10294854 C T 0.029942 1.3965e-05
19:10295124 A G 0.831344 -2.4210e-05
19:10295433 T C 1.966160 -1.7159e-05
19:10317064 A G 0.021659 2.3560e-05
19:10317763 G A 1.137678 3.7509e-05
19:10318222 G A 0.531933 -1.4163e-05
19:10322595 T C 0.037596 -4.6336e-05
19:10329245 T C 0.255752 2.7165e-04
19:10335552 T G 0.021889 -5.3219e-06
19:10338351 T C 0.088882 1.9602e-05
19:10340912 G A 0.345838 -1.8070e-04
19:10347032 T C 0.376660 -3.2680e-04
19:10349118 A G 0.396024 -6.4525e-05
19:10349690 C T 1.614113 -5.9855e-04
19:10356432 A G 0.332336 -7.6913e-05
19:10356819 C T 0.663578 1.3720e-05
19:10358460 T C 0.675655 9.1666e-07
19:10368050 G A 1.757137 8.0466e-06
19:10369086 T C 0.390042 3.3454e-04
19:10370639 A G 0.079174 -8.4780e-05
19:10372521 A G 0.031188 4.6980e-05
19:10379410 A G 0.022590 -1.2100e-04
19:10382281 T C 0.111823 1.9616e-04
19:10382537 A G 0.176978 -4.2292e-05
19:10382637 A G 0.035320 6.2797e-05
19:10387268 T C 0.031575 -4.9758e-06
19:10389782 T G 0.045074 -8.3223e-05
19:10390658 G C 0.939064 1.2432e-05
19:10394792 A G 0.228102 -7.7999e-05
19:10395208 T C 0.063876 -4.6501e-05
19:10395683 G A 0.848177 -7.2957e-05
19:10397238 T C 0.613077 6.0526e-05
19:10397403 T C 0.852747 -1.1246e-04
19:10402131 C T 0.954972 -1.3497e-04
19:10403368 A G 0.765920 -6.3990e-05
19:10404519 A G 0.291121 -3.6244e-05
19:10405865 T C 0.132592 5.5904e-05
19:10415781 C T 0.238835 -4.6757e-05
19:10418784 G A 1.283442 8.9867e-06
19:10421917 A G 0.148081 2.5274e-05
19:10426597 C T 0.082471 5.9772e-06
19:10427884 A G 0.035833 2.4425e-05
19:10435493 C T 1.656460 3.6224e-06
19:10438441 T C 0.184148 -2.4586e-05
19:10439540 G A 0.085600 1.6635e-05
19:10444166 A G 0.097678 2.7435e-05
19:10444603 G C 0.186663 4.2518e-05
19:10444826 A G 1.293422 1.8375e-05
19:10449358 C T 0.453334 -4.7299e-05
19:10449392 G A 1.671394 -5.9020e-05
19:10450285 A G 0.335147 2.9208e-05
19:10464138 G C 0.078187 -3.9620e-05
19:10464540 T C 0.045642 4.2199e-05
19:10469975 C A 0.194274 -8.2495e-05
19:10471796 A G 0.159383 9.2280e-06
19:10472452 A G 0.033383 -1.0920e-05
19:10472933 G A 1.047300 5.7723e-06
19:10475652 A C 0.574225 -7.3679e-05
19:10479814 T G 0.159461 3.7497e-05
19:10482638 A C 0.066223 1.0694e-05
19:10488926 T C 0.021490 8.0603e-05
19:10490402 G A 0.310852 3.9023e-05
19:10491382 C G 0.155770 8.5765e-06
19:10500189 A C 0.205911 6.9187e-05
19:10509365 G A 0.207566 6.9310e-05
19:10523086 C T 0.647846 2.6330e-06
19:10525230 T G 0.136912 -1.6272e-05
19:10527666 A G 0.037891 2.8018e-06
19:10533112 G C 0.652932 3.9932e-06
19:10542119 G T 0.252912 6.6395e-05
19:10542321 G C 0.065999 1.1530e-06
19:10556044 A G 0.180071 6.1523e-05
19:10562802 A G 0.153397 -5.4693e-05
19:10569643 C T 0.821795 1.8992e-05
19:10577843 A C 0.371493 -1.0993e-06
19:10579474 G T 0.728503 1.6692e-05
19:10590508 G C 1.847067 7.9026e-05
19:10593092 A G 0.193343 4.6201e-05
19:10593637 T C 0.147364 4.7064e-05
19:10596639 A G 0.126357 8.3448e-06
19:10596811 C T 0.216657 1.0498e-04
19:10596988 A C 0.051692 3.2906e-07
19:10600418 A G 0.038939 -1.9288e-05
19:10609319 C T 0.030026 4.1348e-05
19:10610017 C G 0.189922 5.3529e-05
19:10610236 G A 0.194300 5.5544e-05
19:10616303 G T 0.669748 5.8997e-05
19:10616403 C T 0.397939 -1.4002e-05
19:10619302 A G 0.368299 -4.6876e-07
19:10625796 C A 1.874058 6.2446e-05
19:10627814 G A 0.512744 3.6293e-05
19:10629460 C T 0.475548 1.2521e-06
19:10632754 A C 0.032578 -5.7490e-05
19:10634264 T C 1.894838 1.1117e-04
19:10651171 A G 0.366971 8.4355e-06
19:10655351 A G 0.040942 1.2367e-04
19:10661199 T C 0.174485 1.9414e-05
19:10664632 G A 0.555423 3.7890e-06
19:10664661 T C 0.033126 2.7844e-05
19:10665530 C A 0.290469 -3.3502e-05
19:10668673 G A 0.360720 7.4963e-06
19:10670184 G C 0.929817 -4.3664e-07
19:10670351 T C 0.026612 -3.2265e-05
19:10670992 T C 0.968601 2.2708e-05
19:10671894 G T 0.067035 -3.3633e-05
19:10672493 T C 0.780308 1.1032e-05
19:10675334 C T 0.986189 1.1209e-05
19:10678842 C T 1.517886 3.4472e-05
19:10686123 A G 0.311397 -3.9321e-05
19:10688076 G A 0.080254 2.0880e-05
19:10692117 C T 0.381295 -4.2258e-06
19:10693943 C T 1.899307 9.6158e-05
19:10694720 A G 0.129168 1.5004e-05
19:10701833 C T 0.608556 1.8133e-05
19:10708692 C T 0.383729 2.1056e-05
19:10723572 A G 0.192470 1.7681e-05
19:10728320 G A 1.561538 2.7499e-05
19:10739265 T C 0.047187 3.8253e-06
19:10739594 G T 0.376598 2.2670e-05
19:10742170 G A 1.554673 3.3125e-05
19:10746840 T C 0.066622 1.2916e-04
19:10754905 T G 1.328181 6.0141e-06
19:10770403 A C 0.056901 -5.0687e-05
19:10773564 A G 0.167565 4.0195e-05
19:10794630 T G 1.268070 -2.5203e-05
19:10797763 T C 0.032113 -3.2212e-05
19:10813364 C T 1.816972 2.7548e-07
19:10823940 T G 0.100080 4.2548e-05
19:10830281 T G 0.956419 -2.9003e-05
19:10838486 A G 0.172440 1.5145e-04
19:10846621 G T 0.077499 1.8112e-04
19:10850667 C T 0.022623 1.3548e-04
19:10860502 T G 0.027865 1.9627e-04
19:10867219 A G 1.297522 1.2037e-05
19:10867852 T G 1.205245 5.0954e-06
19:10881994 G A 0.093328 -1.2831e-05
19:10886206 T G 0.894922 1.1531e-05
19:10891239 A C 0.702887 -2.9742e-05
19:10891920 C T 0.123027 -1.1288e-04
19:10913286 G C 0.035268 4.1124e-05
19:10915925 G A 0.599403 1.4134e-05
19:10920115 G A 0.074315 -2.5300e-05
19:10920315 T C 0.079648 -1.7386e-05
19:10961024 G C 0.144267 1.5924e-04
19:10969134 A G 0.182567 1.9059e-04
19:10970558 G A 1.731430 8.0357e-06
19:10987013 G A 1.040929 1.7708e-05
19:10988818 T G 0.046252 5.7753e-05
19:10998845 G A 0.593518 -2.1887e-05
19:11009974 A C 0.046103 -2.6965e-05
19:11023434 T C 0.320090 9.4623e-06
19:11027626 A C 0.590399 -1.2675e-05
19:11029216 A G 0.119879 -2.3463e-05
19:11031712 T C 0.070709 -6.5508e-05
19:11034582 T C 0.036687 -8.1206e-05
19:11035384 T C 0.021357 -2.5978e-05
19:11038843 C G 1.871764 -1.9576e-05
19:11050209 A G 0.029309 -3.1459e-06
19:11053375 T C 0.557247 -2.6475e-05
19:11063665 A G 0.075756 1.8098e-05
19:11065409 C A 0.843905 -8.1231e-06
19:11065457 T C 0.083624 -6.9644e-05
19:11072610 A G 0.801123 -2.5887e-05
19:11075706 G A 0.819400 -2.1063e-05
19:11077662 A G 0.166494 5.7077e-05
19:11079055 G A 0.036946 -6.1064e-05
19:11092139 A G 0.092520 4.1597e-05
19:11097807 C T 0.042136 1.7144e-04
19:11098596 C T 0.036151 1.4704e-04
19:11102596 A G 0.072156 2.2566e-05
19:11107133 C T 0.744744 -9.1922e-07
19:11113520 A G 0.132810 1.2558e-04
19:11114352 G A 0.323442 -5.1715e-05
19:11122710 T G 0.133073 -7.0831e-05
19:11126197 C T 0.142463 1.2126e-05
19:11127859 T C 0.103449 -1.6572e-05
19:11128365 T C 0.030335 3.5461e-05
19:11129600 T C 0.240101 -5.3928e-05
19:11132080 A G 0.632834 -8.0549e-06
19:11135654 C T 0.693052 -3.6705e-05
19:11140703 C T 0.786559 -1.6295e-05
19:11146499 C T 1.117396 -2.8178e-05
19:11157919 G A 0.569785 -3.5554e-06
19:11158055 T C 1.853568 6.0588e-05
19:11159449 T C 0.103273 2.7784e-04
19:11163562 T C 1.085396 -1.0389e-04
19:11163601 T G 0.509723 -1.8499e-04
19:11164781 G A 0.617780 -7.6683e-05
19:11165619 A G 0.108009 3.3090e-05
19:11166791 G A 0.151973 -6.2474e-06
19:11169305 C T 0.080650 -5.2957e-05
19:11170677 G A 0.042318 1.0488e-04
19:11177408 C T 0.624093 -4.1638e-05
19:11188153 C A 0.236976 -1.1489e-04
19:11190764 A G 0.144589 -9.8055e-05
19:11192226 C T 0.120206 1.2861e-05
19:11195030 G A 0.417323 -4.7361e-05
19:11198780 A G 0.125315 1.8043e-04
19:11202306 T G 0.238043 -7.9491e-05
19:11206040 T C 0.032006 2.5779e-05
19:11206575 A G 1.039339 1.1421e-05
19:11207516 A G 0.072903 -1.3035e-06
19:11214475 G T 0.022363 -6.9073e-05
19:11214533 G T 0.437417 -4.6171e-05
19:11215846 C T 0.023142 -1.0065e-04
19:11216561 C A 0.931060 -5.4132e-06
19:11222047 T C 0.029121 -1.3979e-05
19:11227326 G C 0.905156 -2.8497e-06
19:11227466 T G 0.263578 3.7988e-05
19:11227554 T C 0.258969 1.1136e-05
19:11231203 A G 0.024629 -3.6990e-05
19:11231335 G A 0.076074 9.7797e-05
19:11238637 A G 0.029939 -1.8543e-04
19:11240053 A G 0.491741 -6.1855e-05
19:11241810 A G 0.483724 -5.1887e-05
19:11242658 C T 1.465220 -2.0106e-05
19:11244008 A G 0.078985 -6.0309e-05
19:11245472 C T 1.814320 3.5663e-05
19:11245708 A G 0.268803 2.7007e-05
19:11247522 G A 0.892536 4.2621e-07
19:11256887 C T 1.729259 -3.2843e-04
19:11256982 A G 1.908295 -1.1172e-05
19:11258638 A G 0.191438 3.2262e-04
19:11265248 C T 1.583239 -1.9536e-05
19:11270867 T C 1.479596 -3.8940e-04
19:11275139 C A 0.655201 -8.9232e-06
19:11275934 T G 1.946452 -1.2341e-06
19:11276744 A G 1.569831 -5.0656e-05
19:11284028 C T 0.581093 2.3102e-05
19:11284302 T C 1.003294 -4.4381e-05
19:11284539 C T 1.393619 9.6213e-05
19:11294120 C T 0.170895 2.7224e-04
19:11297633 G A 0.664740 4.9545e-06
19:11298829 T C 0.436937 -3.8217e-05
19:11299908 T C 0.805534 2.0817e-06
19:11302807 A G 0.831448 6.8661e-06
19:11303554 G A 0.199659 3.5447e-04
19:11304404 T C 0.188517 5.4906e-04
19:11307291 C A 1.943521 2.2035e-05
19:11319491 A G 1.147617 -1.3397e-06
19:11319978 A G 1.183823 2.0928e-05
19:11324965 T C 0.142794 -1.6377e-05
19:11326119 G A 1.210039 5.0701e-07
19:11330942 G A 0.066389 3.9888e-05
19:11334295 G C 0.198546 3.2514e-05
19:11347493 C T 0.153018 5.4620e-05
19:11348098 A G 0.588143 -4.8094e-05
19:11348911 G A 0.154488 3.5868e-05
19:11348960 A G 0.150639 5.2241e-05
19:11350488 T C 0.068307 2.9347e-05
19:11358799 A G 1.411243 -2.0038e-04
19:11359484 G A 1.520343 -1.1570e-04
19:11362861 G C 0.023678 2.1080e-05
19:11374675 T C 0.327737 1.8191e-05
19:11385052 A G 1.376105 -8.5171e-05
19:11388879 C A 1.701586 -1.1544e-04
19:11393079 A G 0.033457 -5.1449e-06
19:11401608 A C 0.191000 2.6287e-04
19:11403007 A G 0.023996 5.7936e-05
19:11407315 T C 0.598423 3.3537e-05
19:11425097 C T 0.916188 2.9163e-06
19:11428044 G T 0.521157 3.0461e-06
19:11433489 C G 0.114546 -3.6960e-05
19:11434505 G A 0.180350 -2.5699e-05
19:11434585 G A 0.063980 -2.3542e-06
19:11444131 G C 0.989617 3.2283e-05
19:11445776 C T 0.031088 -7.1211e-06
19:11446031 C G 0.071465 -4.2947e-05
19:11447886 T C 0.064866 1.1615e-05
19:11461486 T G 0.069936 2.3902e-05
19:11461834 T C 0.035207 -2.8084e-06
19:11465316 C G 0.934764 2.8009e-05
19:11466741 G C 0.866304 2.5833e-05
19:11469957 A G 0.095665 5.1707e-05
19:11473358 G C 0.152213 -2.5717e-05
19:11473415 T C 0.614366 -2.3059e-06
19:11474335 A G 0.145066 1.3233e-04
19:11480638 T C 0.291985 1.9892e-05
19:11490703 T G 0.021785 6.4555e-05
19:11492060 C A 0.041968 -3.4621e-06
19:11498214 G A 0.062056 7.3502e-05
19:11508177 A G 0.194677 1.4665e-04
19:11510314 G A 0.135458 7.0160e-05
19:11525395 T G 0.079534 1.0024e-05
19:11526765 T G 0.939574 -4.9538e-03
19:11531272 G T 1.941365 4.5271e-05
19:11536649 C T 1.923553 6.2003e-07
19:11537377 A G 0.029075 4.6102e-05
19:11537603 A G 0.065457 2.1165e-05
19:11546269 A G 0.100482 -1.0602e-04
19:11552910 A G 0.946854 1.0228e-05
19:11556131 T C 0.096853 5.5328e-05
19:11556733 T C 0.077103 -7.9978e-06
19:11558275 A G 0.451101 4.4989e-05
19:11558451 G A 0.072598 -3.4976e-04
19:11558702 C G 0.062958 -1.3154e-04
19:11559489 T C 0.098629 -1.1668e-04
19:11559696 A G 0.058141 3.9724e-05
19:11561629 C T 0.130690 -9.5661e-05
19:11564290 A G 0.091488 -4.2306e-05
19:11568522 G A 0.297941 -6.7154e-05
19:11571090 G A 0.096074 -5.5637e-06
19:11579014 C T 0.092293 1.7613e-05
19:11581531 G T 0.087940 -7.0623e-05
19:11583171 G A 0.153962 4.5288e-05
19:11584818 T C 0.081303 -4.4221e-05
19:11587418 A G 0.030208 1.1812e-04
19:11588405 C T 0.039225 -1.1935e-05
19:11606304 T G 0.027242 4.2850e-07
19:11612565 A G 0.056729 1.6653e-05
19:11617073 T C 0.072046 4.7021e-06
19:11618630 A G 0.130943 1.1302e-05
19:11621431 T C 0.054642 -1.3189e-05
19:11625280 A G 0.117142 8.5285e-06
19:11647265 G T 0.098612 -1.1455e-04
19:11649289 A G 0.043655 -1.2746e-05
19:11655010 T A 0.063305 2.5827e-05
19:11661890 G A 1.711122 -4.1674e-05
19:11662672 T G 0.647524 -1.1094e-04
19:11670232 A G 1.558701 -4.2164e-05
19:11671427 G A 0.099362 6.3005e-05
19:11675455 T C 0.050926 2.9638e-06
19:11679122 G A 0.054603 -1.7367e-05
19:11682495 G T 1.916230 3.0035e-06
19:11683160 C T 0.936727 6.6000e-05
19:11687195 T C 0.233694 2.4560e-05
19:11687908 A G 0.244996 8.9282e-06
19:11688460 C T 0.677041 7.8502e-07
19:11693086 A G 0.175118 -2.4213e-05
19:11694301 T C 0.030533 1.8889e-04
19:11696438 G A 0.059316 -8.0056e-05
19:11704468 A G 0.247680 1.2143e-05
19:11704630 T C 0.520972 3.6965e-06
19:11712508 C A 0.232772 3.2668e-05
19:11723534 T C 0.031107 -6.9266e-06
19:11729197 C T 0.949068 3.7812e-07
19:11755737 C G 0.435593 -2.8041e-05
19:11755767 A G 0.093627 1.0546e-05
19:11758105 G A 0.449309 -2.9971e-06
19:11767677 T C 0.230426 -2.6868e-05
19:11770958 T C 0.044843 -2.4149e-04
19:11771854 A G 1.179610 -4.0086e-05
19:11789559 A G 0.185530 -1.2782e-05
19:11800020 G A 0.998552 -3.5479e-05
19:11808815 T G 0.175689 -5.6011e-05
19:11833390 T C 0.035898 1.5288e-05
19:11834721 C T 0.878550 -4.6882e-05
19:11836477 T G 0.264860 -8.5813e-05
19:11849841 A C 0.708863 -3.2796e-05
19:11860233 G A 0.145815 1.6805e-05
19:11864932 C T 0.229900 3.9488e-05
19:11867626 T G 0.025262 -7.7235e-06
19:11871170 G A 1.218355 -5.0180e-06
19:11876755 G A 0.036966 9.1872e-05
19:11879925 G A 0.052477 -5.7767e-05
19:11880012 T C 0.781597 -8.5056e-06
19:11884037 G T 0.834493 -3.0459e-05
19:11890921 T C 0.173920 -2.5921e-05
19:11891003 A G 1.582019 -5.0974e-05
19:11897377 C T 0.032883 5.8173e-05
19:11898056 G T 0.051140 1.3206e-05
19:11908770 G A 0.297399 -1.9307e-05
19:11916890 T C 0.038267 -5.6503e-05
19:11924285 C A 0.117003 4.8573e-05
19:11931746 C T 0.069219 -1.8360e-05
19:11942362 G A 0.832113 1.6009e-06
19:11943462 T C 0.028293 -2.9200e-06
19:11943697 A G 1.857141 8.0070e-05
19:11955632 C T 0.826771 2.3597e-06
19:11965918 G A 1.008196 7.6192e-06
19:11967817 C A 0.230445 -6.0020e-06
19:11972600 C T 0.181158 -2.6010e-05
19:11979164 C T 0.564491 -1.4218e-05
19:11979669 C T 0.023175 9.4962e-07
19:11994200 T C 0.728769 6.2467e-06
19:11995066 G A 0.065090 -5.2451e-05
19:11997340 A C 0.082017 1.3948e-05
19:12007234 C T 0.067301 9.2992e-06
19:12011590 G C 1.815732 -7.6587e-05
19:12011706 C T 0.032363 -1.7345e-05
19:12029129 A C 0.031649 1.4964e-05
19:12034211 C A 0.664558 -3.2482e-05
19:12039210 C T 0.126120 1.0522e-05
19:12059467 G C 0.061504 4.7914e-05
19:12059645 G A 0.182405 -8.0461e-06
19:12081484 T G 0.061134 5.5537e-05
19:12082140 A G 0.100761 5.9328e-06
19:12082263 C T 1.061403 2.0853e-05
19:12089743 T C 0.038949 -6.7300e-05
19:12096308 G A 0.039014 -6.4975e-05
19:12096462 C T 0.064285 5.7980e-05
19:12098702 T C 0.042782 -4.0604e-05
19:12102261 C T 0.095221 -4.6921e-06
19:12133692 T C 0.060102 7.3698e-05
19:12135341 G T 0.092105 -6.1865e-05
19:12137020 T C 0.041224 -1.1493e-04
19:12145874 A G 0.078216 3.9301e-05
19:12148162 G A 1.961051 3.3036e-05
19:12154799 C G 0.150353 -1.3760e-05
19:12165770 C T 0.060933 7.2348e-05
19:12167353 T C 0.101063 1.0453e-04
19:12173577 C T 0.150116 -2.3329e-05
19:12179882 A G 0.188169 -2.1754e-05
19:12186732 G A 0.122313 1.1943e-04
19:12186761 G A 0.281465 3.1861e-05
19:12186921 C T 0.123997 1.1951e-04
19:12187151 G C 0.025560 -5.6242e-05
19:12187907 A G 0.036901 1.2503e-05
19:12191213 G A 0.029838 3.2662e-05
19:12218042 T C 0.245243 -8.6848e-06
19:12222381 G C 1.918879 2.0904e-05
19:12224172 C T 0.156536 -4.5087e-05
19:12224499 G C 0.029806 5.4165e-05
19:12225324 C A 0.113767 3.8122e-05
19:12225372 G T 0.079037 -1.7921e-05
19:12230298 C A 0.151609 -6.8745e-05
19:12243276 T C 0.079839 5.6684e-05
19:12248233 T C 0.062513 4.4327e-05
19:12256912 T C 0.216570 -5.2600e-06
19:12266108 A G 0.065795 -6.4245e-05
19:12272653 A G 0.061893 -3.0688e-05
19:12276271 T C 0.058722 1.0440e-04
19:12283461 G A 0.214505 2.1853e-06
19:12295531 T C 0.027790 1.0614e-06
19:12296819 A G 0.208540 7.1663e-06
19:12305035 G A 0.057810 1.9493e-05
19:12318055 T C 0.077463 -3.4102e-05
19:12331379 T C 0.033071 -3.5829e-07
19:12332980 A C 0.042665 -9.8083e-05
19:12348397 A G 0.207949 4.8607e-06
19:12349903 T C 0.027800 -2.3306e-05
19:12360659 A G 0.057615 2.7662e-06
19:12384580 C T 0.337931 1.2614e-04
19:12401714 A C 0.306418 -2.2098e-05
19:12410074 C T 0.092611 5.1082e-05
19:12419336 G C 0.072062 -2.0305e-05
19:12425269 C T 0.401324 -2.7258e-05
19:12427867 T C 0.062981 3.4899e-05
19:12429782 A G 0.026044 6.4324e-05
19:12429913 G T 0.038417 1.0137e-04
19:12435819 C T 0.028365 -2.5160e-05
19:12436410 C A 0.354241 8.2588e-05
19:12438535 T C 0.138892 -1.4911e-08
19:12443441 A G 0.087184 3.2744e-06
19:12456052 C T 0.053311 -1.4810e-05
19:12462839 A G 0.050368 1.6765e-04
19:12470073 T C 0.040643 -1.2840e-04
19:12489670 C T 0.039173 3.9769e-05
19:12491949 C T 0.933689 3.1449e-05
19:12492105 G A 0.609588 1.4262e-04
19:12500149 G T 0.600536 -5.1080e-06
19:12505873 G A 1.533248 2.5381e-05
19:12508061 T A 1.531343 1.7298e-05
19:12520305 C G 1.586115 -4.8157e-05
19:12521588 T C 0.540788 1.1792e-04
19:12521704 T C 0.431743 1.6128e-04
19:12532786 T C 0.058213 -6.4469e-05
19:12538316 T C 0.058015 3.0849e-05
19:12541532 A C 1.586728 -1.8610e-05
19:12544759 C T 0.557727 1.1948e-04
19:12548381 G A 0.055113 -3.4203e-05
19:12549729 G C 0.058894 3.2920e-05
19:12551832 A C 0.045421 -5.1803e-05
19:12570549 G A 0.054860 -3.0886e-05
19:12580895 T C 0.975355 -1.1561e-04
19:12586569 G A 1.587260 -2.0952e-05
19:12593184 A G 0.087937 -1.2475e-04
19:12614905 G C 1.545131 -3.4197e-05
19:12618394 C G 0.040802 4.2882e-05
19:12621562 G A 0.111008 -2.3135e-06
19:12624750 T C 0.123355 8.3612e-05
19:12625754 C G 0.075704 -4.8067e-05
19:12630235 T C 0.199305 4.1777e-05
19:12635446 G A 1.397475 -2.1697e-05
19:12641119 A G 0.224281 6.7931e-06
19:12641232 A G 1.393664 -2.6588e-05
19:12655092 C G 0.079011 -6.8914e-06
19:12660002 G A 1.119759 -3.0378e-05
19:12664631 A G 1.324734 -8.9891e-05
19:12674755 A C 0.080797 -1.0976e-05
19:12685157 C T 1.398075 -1.4119e-05
19:12685484 C T 0.051510 -6.1780e-07
19:12691185 T C 1.371230 -4.9003e-05
19:12692001 A G 0.986787 -3.8980e-05
19:12699336 T C 0.103935 9.6615e-05
19:12702210 G C 0.028426 -1.6414e-05
19:12706214 C A 0.078099 2.5625e-05
19:12713831 C G 0.180970 6.5674e-05
19:12716493 A G 1.345689 -3.6619e-05
19:12720024 A G 0.107649 -3.7258e-04
19:12722332 C A 1.375342 -4.0055e-05
19:12724634 A G 0.028296 7.3470e-07
19:12726282 A G 1.361947 -4.4629e-05
19:12731874 G A 0.217764 2.6693e-05
19:12735329 A G 1.332784 -4.4296e-05
19:12744132 A G 1.352128 -5.1339e-05
19:12747581 T G 0.028692 1.8882e-05
19:12752329 A T 0.044736 -1.4384e-05
19:12762773 C T 0.141200 -1.0287e-04
19:12767849 A C 0.029020 1.6181e-06
19:12772090 T C 0.768588 -5.3655e-05
19:12772165 A G 0.785410 -5.3152e-05
19:12774208 C G 0.566751 7.3270e-06
19:12778871 G A 0.052218 -1.5776e-06
19:12780179 A G 0.155345 1.5098e-04
19:12780204 C T 0.053643 -4.4921e-05
19:12781728 T C 0.123991 -3.3735e-05
19:12793858 T C 0.072546 -1.0217e-04
19:12800597 C T 0.026394 -1.3041e-06
19:12802153 A C 0.144764 -4.4385e-05
19:12805424 T C 0.053928 -2.9258e-05
19:12807187 T C 0.027255 4.1068e-07
19:12811045 C T 0.732914 -1.2855e-04
19:12830209 C T 0.027602 2.3262e-06
19:12874383 T C 0.022366 -8.1481e-05
19:12875807 C A 0.047894 -2.5516e-05
19:12876964 C G 0.794057 -2.3101e-04
19:12882997 A C 0.022707 1.9683e-05
19:12886478 A G 0.194632 1.6616e-04
19:12887032 T G 0.081007 -3.2400e-05
19:12894502 C A 0.021555 -1.9403e-05
19:12895600 G C 0.055048 2.2305e-05
19:12919264 A G 0.061909 -1.7512e-05
19:12919567 C T 0.214940 1.3500e-05
19:12920443 T C 0.020909 1.9999e-06
19:12921186 C T 0.064980 -2.7578e-05
19:12932303 T C 0.326425 3.5438e-05
19:12932724 A G 0.024424 -3.3072e-05
19:12942750 G A 0.511612 8.3187e-05
19:12947059 T G 0.317886 -5.2421e-05
19:12950948 C G 0.450595 5.9946e-05
19:12963143 C T 0.531138 1.7454e-04
19:12965675 T C 0.057658 -2.8232e-05
19:12975608 C T 0.075418 8.9341e-05
19:12982783 C T 0.037527 3.9051e-05
19:12990502 G A 0.077694 3.4259e-05
19:12993470 T C 0.030091 1.5469e-05
19:12996740 G A 0.593573 1.5028e-04
19:12996929 G T 0.025560 -3.6568e-05
19:13001547 G A 0.757481 8.9062e-07
19:13002033 G A 1.895977 6.9395e-05
19:13010516 A G 0.025219 -3.6151e-05
19:13017948 C T 0.066129 -1.1970e-05
19:13019554 T C 0.373541 -2.0455e-05
19:13024250 C A 1.235573 1.1051e-05
19:13035006 A G 0.236038 -1.0288e-05
19:13035722 C T 0.072387 7.3055e-05
19:13039284 G A 1.260926 -2.6494e-07
19:13041442 A G 0.053730 1.6024e-05
19:13048608 G A 1.258618 -6.2802e-07
19:13059147 G A 0.061871 9.0196e-05
19:13061983 T C 0.813178 3.1693e-06
19:13067792 C G 0.026070 -4.4792e-05
19:13084333 A G 0.029157 -3.0455e-05
19:13088686 T C 0.042240 8.3250e-06
19:13108536 A G 0.020546 1.0082e-05
19:13109763 A G 0.320340 -3.6470e-06
19:13112137 A G 0.247161 2.5248e-05
19:13116521 C T 0.743131 2.0103e-05
19:13119675 A G 0.075376 -7.8177e-05
19:13122612 G A 0.913306 -1.3948e-05
19:13128151 A G 0.077505 1.7624e-05
19:13135197 C T 0.102102 -1.2648e-04
19:13136831 A G 0.077518 5.0569e-05
19:13147100 A G 0.091507 7.6204e-05
19:13149330 G A 0.028293 -2.3851e-05
19:13157280 G C 0.597572 -2.5618e-05
19:13158277 C T 0.105724 -4.4196e-05
19:13158643 T G 0.021766 -3.7160e-06
19:13176815 C T 0.700605 -9.6865e-05
19:13186524 T C 0.159360 3.3974e-05
19:13186759 A G 0.040757 -9.0103e-06
19:13207146 C G 0.090709 -2.8759e-05
19:13208537 T C 0.051601 7.7857e-05
19:13210620 T C 0.072384 -2.1742e-05
19:13212025 T C 0.232100 3.0961e-05
19:13220703 G C 0.617228 -1.3486e-04
19:13230438 G T 0.062507 -7.1051e-06
19:13231918 C T 0.514043 -2.6930e-05
19:13231995 A G 1.234259 -1.7584e-05
19:13233813 G A 0.045281 -4.3345e-05
19:13242340 T C 0.038323 -9.7605e-07
19:13243304 G A 0.116776 -9.6102e-05
19:13244108 A G 0.071945 2.8544e-05
19:13248856 C T 1.395164 3.8421e-05
19:13261586 A G 0.093799 1.8018e-05
19:13262322 G A 1.820653 2.3946e-05
19:13263338 T C 0.429043 -2.5863e-05
19:13264398 T C 0.373297 1.1233e-05
19:13265986 T C 0.023272 -4.4935e-05
19:13267185 T G 1.015300 1.7499e-05
19:13276345 A G 0.589938 -1.7187e-04
19:13278822 C T 0.207699 -3.4307e-04
19:13280998 G T 0.075052 -1.2800e-05
19:13283539 A C 0.187809 -1.3335e-05
19:13291673 A G 0.067658 -4.1598e-05
19:13291775 T C 0.147114 -7.9387e-05
19:13291836 C T 0.057187 -1.3458e-04
19:13291901 G A 0.674581 -9.0173e-05
19:13293164 A G 0.071705 -3.2407e-05
19:13294568 T C 0.088999 8.8644e-05
19:13296650 T C 0.590237 1.0419e-05
19:13312429 T C 0.339067 3.7330e-05
19:13312670 T G 1.168062 6.0759e-06
19:13319314 G C 1.199831 7.4917e-05
19:13321122 C A 1.804810 4.1415e-05
19:13325733 T C 1.585628 -1.5214e-06
19:13331743 C T 0.111531 -1.0062e-05
19:13339673 A G 0.140892 1.0908e-04
19:13345526 A G 0.902598 -2.9935e-05
19:13347001 C T 0.035778 7.1559e-05
19:13348031 C A 0.171291 3.0128e-05
19:13353722 T C 0.254373 -3.9614e-05
19:13355068 C G 1.049352 2.4760e-05
19:13357335 G T 0.633425 -2.6084e-05
19:13372631 C A 0.769792 -2.8743e-05
19:13373411 T A 0.039533 1.3273e-06
19:13374913 C T 0.300923 -2.3321e-05
19:13381657 A G 0.501884 6.3733e-06
19:13383313 T C 0.744024 -1.1212e-04
19:13387276 T C 0.273607 -3.5112e-05
19:13387904 G A 0.456995 1.4501e-05
19:13388237 A C 0.091540 7.4228e-05
19:13389377 T C 1.282955 -3.9676e-05
19:13392333 A C 0.050056 -1.8791e-05
19:13393197 A G 0.103806 6.2342e-06
19:13393240 T C 0.064029 -6.1017e-05
19:13394685 A G 0.193590 1.5953e-04
19:13395726 T C 0.596404 8.1438e-05
19:13396110 T C 0.250329 4.8838e-05
19:13397560 T C 0.196709 8.2687e-05
19:13401197 G T 0.282270 1.8028e-05
19:13403754 G A 0.508768 1.7378e-04
19:13406735 C T 0.056677 3.3094e-05
19:13411451 G T 0.021928 -1.1538e-04
19:13411482 A G 1.393619 1.0067e-05
19:13416350 G T 0.814638 4.8233e-05
19:13418707 T C 0.320972 1.6205e-04
19:13421425 T C 0.597128 9.2336e-06
19:13425048 G A 0.021130 -1.4424e-05
19:13429114 C T 0.439160 -1.3881e-05
19:13434717 A G 0.438306 -2.3949e-05
19:13442795 G C 0.873464 1.4875e-05
19:13445208 T C 1.368383 -2.1911e-05
19:13448511 C T 1.369042 -1.7929e-05
19:13450375 C A 0.220328 3.3500e-05
19:13456703 T C 1.446067 5.2432e-06
19:13460986 C T 0.160327 1.2487e-05
19:13463281 G T 0.568789 1.1214e-05
19:13465001 C A 0.790642 3.3917e-05
19:13466463 C G 0.240166 2.5331e-05
19:13467036 A G 0.076126 5.0158e-05
19:13468133 T C 0.049676 -1.2103e-05
19:13470316 T C 0.124997 1.1396e-05
19:13472019 C T 0.223603 5.9074e-06
19:13474977 C T 0.100599 -7.2014e-05
19:13478170 C T 0.762531 -2.7655e-05
19:13479999 C T 0.024989 -1.6562e-05
19:13483837 C T 0.194531 3.2367e-05
19:13484569 G A 0.066544 -2.3668e-05
19:13496653 C T 0.661955 -1.2550e-05
19:13498794 A G 0.303991 3.7354e-05
19:13517608 T C 0.036800 1.3138e-05
19:13518462 T G 0.762771 -3.3375e-05
19:13518506 T C 0.058540 -6.7176e-06
19:13519452 C T 0.041439 -2.4108e-05
19:13519709 A G 0.133657 -1.4934e-05
19:13521528 G A 0.186043 -3.1534e-05
19:13525992 A G 0.021396 -1.7123e-04
19:13529043 G A 0.412581 -3.2065e-05
19:13532476 T G 0.572229 3.6144e-05
19:13533204 A G 0.046538 7.4755e-07
19:13536240 C G 0.022558 1.2117e-05
19:13539602 G A 0.500583 2.7171e-04
19:13541450 C T 0.640513 -4.0891e-05
19:13556797 A G 0.141190 -2.4989e-05
19:13557907 A C 0.392389 -7.1182e-05
19:13557924 C A 0.044340 3.0335e-05
19:13561465 C T 0.023324 -2.1017e-05
19:13563538 T G 0.049086 -8.1531e-06
19:13569838 C G 0.179331 -1.4890e-04
19:13570339 C T 0.425044 -1.3429e-04
19:13574131 A G 0.670118 -1.2495e-05
19:13576922 C T 0.638154 -8.9656e-06
19:13577102 A G 0.032315 2.3659e-05
19:13580013 T C 0.141252 -3.8751e-05
19:13580943 T G 0.081076 3.1018e-05
19:13581369 C T 0.308363 -3.4304e-05
19:13581464 T C 0.027297 -4.1764e-05
19:13582342 C T 0.029017 -2.6054e-05
19:13584318 A G 0.081452 -3.9391e-05
19:13585351 G T 0.079901 6.0267e-05
19:13585804 G T 0.074682 5.5828e-05
19:13586291 T C 1.771639 1.6983e-06
19:13587926 T C 0.220575 -8.4277e-06
19:13590412 A G 0.970525 1.5405e-05
19:13591949 T C 0.131680 -7.6020e-05
19:13597465 G A 1.213902 2.7667e-05
19:13602721 A G 0.027777 -5.8761e-05
19:13604414 G T 1.356698 -1.0898e-05
19:13608768 C T 0.126584 -1.1530e-04
19:13612812 T C 0.034350 -2.4641e-05
19:13614078 A G 0.024820 1.7667e-05
19:13614163 C T 0.141077 1.5271e-05
19:13614471 A G 0.021691 -4.0628e-05
19:13618692 T C 0.023425 4.9408e-06
19:13620363 G T 0.073497 1.8654e-06
19:13621236 G A 1.396884 -1.5436e-05
19:13621283 C A 0.051838 -1.2459e-04
19:13622259 G A 0.476960 -3.2422e-04
19:13626960 G A 0.054441 -6.8453e-05
19:13630961 C T 0.896921 1.3974e-05
19:13632135 C T 0.047794 -1.3519e-05
19:13636711 A C 0.187656 -1.0896e-04
19:13637996 A C 0.450848 1.2582e-04
19:13640224 T C 0.023266 -1.0268e-05
19:13648536 G T 0.457849 -1.9912e-05
19:13657463 C T 0.040335 -1.8992e-05
19:13660330 T C 0.041153 -1.1055e-04
19:13660697 G A 0.096876 2.5757e-05
19:13662460 G A 0.503419 -2.0258e-04
19:13665321 A G 0.049488 -2.9353e-05
19:13667754 A G 0.075383 2.0252e-05
19:13670714 T C 0.453415 -6.5529e-05
19:13671761 C T 0.024054 5.7485e-05
19:13674239 C A 0.531888 -8.7583e-05
19:13676437 T C 1.849566 8.3682e-05
19:13677816 G T 0.020260 1.0340e-04
19:13679916 T C 0.166105 -1.8847e-05
19:13683881 T C 0.473182 -2.6165e-06
19:13683961 A G 0.196861 5.5437e-06
19:13685689 G A 1.659839 3.0395e-04
19:13686099 G A 0.159931 -4.5617e-04
19:13687907 A G 1.972684 -7.8363e-05
19:13688657 G A 1.145296 1.8240e-05
19:13688691 C T 0.320729 9.5672e-05
19:13690062 T C 0.086483 1.6520e-05
19:13695192 G T 0.044441 -5.3782e-05
19:13696046 T C 0.308626 -2.4211e-05
19:13704512 T C 1.931346 2.3699e-05
19:13704534 G A 0.062886 -2.6549e-05
19:13705296 A G 1.686921 -3.0357e-05
19:13710784 A G 0.064610 -7.7545e-05
19:13711281 C A 0.044720 -4.5209e-05
19:13711323 C T 1.115338 -1.8789e-06
19:13712314 G C 0.175563 -2.1177e-05
19:13712366 T C 1.174381 -1.8448e-06
19:13720573 C T 0.213204 -3.4179e-05
19:13729260 T G 0.023759 -1.0239e-04
19:13733678 C T 0.059534 4.2919e-06
19:13733953 T C 0.039066 -2.7490e-05
19:13739923 A G 0.855506 4.4031e-05
19:13741324 T C 0.878434 2.1932e-05
19:13748101 A G 0.230695 -2.1412e-05
19:13750691 T C 0.112735 5.1032e-05
19:13754039 T C 0.034856 2.8910e-06
19:13763845 C T 0.024262 -1.7287e-04
19:13770494 G T 0.149895 -2.2841e-06
19:13772030 G A 0.698398 -5.8775e-05
19:13796403 C G 0.074165 -4.6721e-05
19:13796463 T C 0.026368 1.9998e-04
19:13801341 T C 0.520719 -4.6615e-05
19:13806779 C T 0.096415 -5.5904e-05
19:13834082 T G 1.228283 -1.7618e-05
19:13849023 T C 0.165011 4.9646e-05
19:13855863 T C 1.181321 -4.7395e-06
19:13857240 A G 0.584709 -5.3085e-05
19:13859032 A G 0.177789 -1.6399e-04
19:13865276 C T 0.973946 -1.2422e-05
19:13866866 G T 0.651731 -1.4205e-05
19:13867018 G C 0.057826 -2.5355e-06
19:13868171 A G 0.043334 -7.9732e-05
19:13868669 A G 0.714737 -1.5224e-05
19:13869251 A G 0.852919 -2.6371e-05
19:13870227 T C 0.853691 -2.5505e-05
19:13871350 T C 0.056061 4.3662e-05
19:13880182 T G 0.763599 -3.7612e-05
19:13881056 A G 0.334426 -3.5302e-06
19:13886610 C G 0.030935 9.6415e-05
19:13888403 A G 0.495295 -1.8733e-05
19:13888558 T C 0.248670 6.8484e-06
19:13890205 G A 0.223321 -4.4936e-05
19:13900981 A G 0.401779 -4.3210e-06
19:13907805 T C 0.382178 -4.6530e-06
19:13910539 A G 0.135611 -4.6634e-05
19:13911573 T C 0.641675 -1.2831e-05
19:13927028 A G 0.089336 -5.4294e-05
19:13928996 A G 0.042630 7.5545e-05
19:13929049 A G 0.773638 -4.4221e-05
19:13934296 G A 0.075535 -1.4428e-05
19:13936385 T C 0.154693 -2.8030e-05
19:13940959 C G 0.522018 2.0974e-05
19:13941022 C A 0.075405 -3.2147e-06
19:13942221 G A 0.659095 7.8741e-06
19:13954336 C A 0.478677 -3.9064e-06
19:13961126 T G 0.580175 -3.9668e-05
19:13966374 G A 0.587673 -1.9915e-05
19:13966800 C T 1.187066 -1.2867e-05
19:13967542 T C 0.336636 3.8453e-05
19:13974664 T G 0.252042 -1.3261e-05
19:13975377 G A 0.931141 -2.4806e-06
19:13980805 A G 0.054668 1.0306e-04
19:13984905 T C 0.360970 2.6281e-05
19:13995801 A G 0.445668 -2.9600e-06
19:13996388 C G 0.034551 -4.9392e-06
19:13997114 T C 0.085552 7.9713e-06
19:13999792 A C 0.083841 1.6915e-04
19:14000170 C T 0.446804 -1.9334e-06
19:14000196 T G 0.021841 -4.7476e-05
19:14003969 C G 0.133121 1.5968e-05
19:14024269 T C 0.027297 -2.2205e-05
19:14029269 C A 0.419978 1.2525e-05
19:14038791 T C 0.560739 -7.6682e-06
19:14039364 T C 0.379389 1.4557e-05
19:14040896 A G 0.256969 -8.7111e-05
19:14063806 C T 0.289988 -1.2616e-04
19:14065341 C T 0.309495 3.3914e-05
19:14067171 A G 0.048462 2.6787e-05
19:14069083 T C 0.771161 3.2401e-05
19:14074961 G C 0.104140 -1.1190e-05
19:14080492 A G 0.307071 2.2731e-04
19:14083761 C T 0.914286 6.1673e-05
19:14086513 C G 0.796160 -8.2039e-06
19:14087457 G T 0.343193 7.0361e-05
19:14093598 C T 0.590792 1.4077e-05
19:14107062 C G 0.095237 5.6318e-05
19:14115718 C T 0.077249 -2.1602e-05
19:14119921 C T 0.109278 -5.7818e-05
19:14126779 T C 0.026479 -2.9458e-05
19:14129400 A G 0.313764 -5.4687e-05
19:14136812 C T 0.099278 4.2902e-06
19:14138212 A G 0.365381 3.7430e-06
19:14141666 T G 0.312394 -6.9598e-05
19:14143016 A G 0.477129 -3.4122e-05
19:14147960 A C 0.070683 6.1108e-05
19:14150859 G T 0.351223 -1.0020e-04
19:14153293 C T 0.352593 -1.2892e-05
19:14154122 T C 0.124682 -5.3276e-05
19:14164223 T C 0.178124 8.0134e-05
19:14165204 C G 0.198153 -7.4278e-05
19:14165598 T C 0.036051 -2.6564e-05
19:14165823 T C 0.023051 3.0773e-07
19:14169134 G A 0.855957 -6.3502e-05
19:14170260 T G 0.094808 -1.4396e-05
19:14182611 G A 0.049540 1.2271e-04
19:14185226 C T 0.762820 -9.0570e-05
19:14185493 T C 0.047102 1.1294e-04
19:14195892 C A 0.894536 1.3594e-05
19:14199106 A G 0.065042 5.8329e-05
19:14203542 G T 0.273370 7.1729e-05
19:14204228 A G 0.038696 -3.0395e-05
19:14209033 C T 0.156900 -2.0013e-06
19:14213287 G A 0.251374 -1.3593e-07
19:14231256 C T 0.259858 3.0453e-05
19:14256345 A G 0.114390 -1.4646e-04
19:14268685 T C 0.040140 -2.1023e-05
19:14268799 A G 0.231756 -1.4522e-05
19:14269279 G T 0.024879 -3.7079e-06
19:14272925 A C 0.064701 8.4719e-05
19:14288104 C G 0.065889 -6.8858e-05
19:14290944 G A 0.096986 -2.2818e-05
19:14293835 T C 1.072108 3.3111e-04
19:14299125 A C 0.119960 1.2416e-05
19:14305277 T C 0.262159 8.1819e-05
19:14311832 A G 0.327263 6.8712e-05
19:14314129 G A 1.366874 -2.9026e-05
19:14314175 A G 0.049306 -3.4690e-05
19:14329536 A G 0.402402 -2.4721e-05
19:14332428 A G 0.268813 1.1091e-04
19:14336749 G A 0.830185 -1.3295e-04
19:14340530 T C 0.275766 3.5859e-05
19:14351574 T C 0.185212 -7.2821e-05
19:14359187 G A 0.117967 3.1232e-05
19:14366466 A G 0.304286 5.1958e-05
19:14367138 G T 0.971525 -6.0583e-05
19:14369762 G A 0.163174 1.4661e-06
19:14375535 T C 0.655080 -1.0192e-04
19:14377735 G A 0.056012 -5.5150e-05
19:14378182 A G 0.039971 -3.5852e-06
19:14383583 G A 0.383369 -1.0738e-04
19:14383710 T C 0.537256 5.7622e-06
19:14414959 A C 0.750830 1.7969e-04
19:14420949 T G 0.301618 -2.7041e-04
19:14421288 G C 1.217021 3.7141e-04
19:14422512 C G 0.464367 1.8113e-05
19:14425353 C T 0.863513 -1.9692e-04
19:14428201 T C 0.207274 4.4360e-05
19:14431509 G A 0.022022 -2.7511e-05
19:14447674 T C 0.141758 4.2027e-05
19:14449080 C T 1.105406 -2.3511e-04
19:14450812 G A 0.792733 -1.6887e-05
19:14454085 G A 0.328133 -3.4917e-04
19:14454121 T C 0.069560 1.3450e-05
19:14460307 A G 0.308499 -2.1702e-05
19:14462121 G A 0.665434 -2.6401e-04
19:14467313 C T 0.107399 3.1392e-06
19:14474654 T C 0.064418 8.0512e-05
19:14475773 T G 0.311352 -4.6878e-05
19:14478974 C T 0.698376 -3.8658e-05
19:14481445 T C 0.172521 7.3266e-05
19:14486544 G A 0.124767 1.3332e-05
19:14489017 T C 0.104377 1.1401e-05
19:14493302 A G 0.565176 -3.8077e-04
19:14494473 G A 0.650926 -1.6031e-04
19:14499616 T C 0.033934 2.5846e-05
19:14506327 G T 0.961661 -3.3014e-05
19:14506991 C A 1.510213 5.3627e-06
19:14507633 G A 0.498752 1.5368e-05
19:14509187 G A 1.500777 7.4768e-06
19:14510092 C T 0.120995 -4.0122e-05
19:14512489 A G 0.243227 1.1201e-04
19:14517594 T C 0.164420 4.8444e-07
19:14524126 C T 0.105523 -7.3872e-05
19:14524651 C T 1.487492 -7.2302e-05
19:14535948 G C 0.043737 -2.1327e-06
19:14536748 A G 0.074370 -3.8901e-05
19:14538384 T G 0.660196 -5.3718e-06
19:14540036 C T 0.026417 1.5549e-04
19:14543532 A T 0.131804 5.6990e-05
19:14545628 T C 0.080154 7.0183e-06
19:14550206 G A 0.165189 1.1087e-04
19:14551219 C T 0.250309 -1.1074e-04
19:14552518 G A 1.438375 1.5613e-04
19:14553699 C A 0.067693 -4.5477e-05
19:14557821 G A 0.707675 2.7907e-05
19:14570703 G A 1.225641 -2.9624e-05
19:14571966 G C 0.424804 4.7844e-05
19:14574266 C T 1.033454 -4.7025e-05
19:14575848 A G 0.112637 4.5353e-05
19:14575888 A G 0.048180 6.3530e-06
19:14578707 A G 0.095451 -1.9950e-04
19:14580328 G A 0.132190 4.5757e-05
19:14581063 G A 0.151856 -2.1343e-04
19:14583582 T C 0.560691 -2.7313e-05
19:14583772 C G 0.439845 -2.9206e-05
19:14586860 T C 0.284140 -1.1299e-06
19:14587982 C T 1.064853 2.2286e-05
19:14590279 C G 0.153725 -5.9978e-04
19:14590713 A G 0.032996 9.8928e-05
19:14592754 A G 0.154413 -1.6386e-04
19:14593929 A G 0.087678 -5.4052e-05
19:14600672 A G 0.094065 2.5205e-05
19:14602385 G T 0.075431 1.3205e-04
19:14606227 T C 0.095756 2.0193e-05
19:14607957 T C 0.109466 3.8473e-05
19:14608008 G T 0.390698 -2.8284e-04
19:14613208 T C 0.484782 4.2076e-05
19:14613383 G A 1.700394 3.1004e-05
19:14621320 A C 0.022574 -6.9351e-05
19:14622224 C T 1.906678 7.6067e-05
19:14625790 A G 0.297775 -4.0561e-05
19:14627215 C T 0.169837 -2.3683e-04
19:14649255 A G 0.133962 6.4379e-06
19:14650562 T C 0.399516 3.0548e-05
19:14652278 G A 0.802850 8.3485e-05
19:14653072 T C 0.770454 8.9610e-05
19:14653108 C T 0.404534 -8.8681e-05
19:14658004 A G 1.479550 5.2664e-05
19:14660843 T C 0.049154 3.5320e-05
19:14671388 T G 1.128752 1.7206e-05
19:14672547 A G 0.051883 7.3652e-05
19:14672697 G C 0.871575 -3.1571e-05
19:14672809 C T 1.969039 -1.9664e-05
19:14682003 A G 0.073766 4.6179e-05
19:14691787 T C 0.099245 2.9595e-05
19:14692790 A G 0.129363 7.1503e-05
19:14693713 A C 0.130392 1.8054e-05
19:14700078 C T 0.239426 6.9381e-05
19:14703377 A G 0.053120 -1.0823e-04
19:14703419 G A 0.206693 1.1024e-04
19:14705499 A G 0.204940 9.6506e-05
19:14705574 C T 0.132566 7.5916e-05
19:14707030 C T 0.599585 1.1372e-05
19:14709815 T C 0.442873 -7.3078e-06
19:14709846 C T 0.099145 6.1433e-05
19:14713522 C T 0.065590 2.6529e-05
19:14716242 A G 0.263315 1.1658e-05
19:14717791 G A 0.579584 6.7682e-06
19:14719254 A C 0.490978 3.3797e-05
19:14725135 T G 0.687544 -4.7770e-05
19:14727904 G A 0.817362 -1.6301e-05
19:14734812 T C 1.771239 -6.6658e-06
19:14736326 T C 0.026291 -2.1645e-05
19:14742924 T G 0.235528 7.9638e-06
19:14748133 A C 1.855532 -1.0926e-05
19:14751886 T G 0.045411 2.0758e-05
19:14751929 T C 0.884584 -5.8147e-05
19:14752325 T C 1.719307 -5.8101e-06
19:14752344 C G 0.020536 -2.3474e-05
19:14752608 T C 1.492114 1.1791e-06
19:14752863 A G 0.380999 3.8154e-05
19:14758168 A G 0.608708 -2.8498e-05
19:14762550 C T 0.611006 -3.6562e-05
19:14766649 T G 1.457434 -4.9800e-05
19:14766749 A G 0.855252 -1.4382e-05
19:14773060 T G 0.112764 -2.6150e-04
19:14775700 A C 0.076324 -3.2579e-05
19:14779214 A G 0.029371 -8.0111e-06
19:14784342 C T 0.501524 -2.9731e-05
19:14785830 C T 0.069089 1.3363e-06
19:14790369 A G 0.073578 8.0778e-06
19:14796710 G A 0.436223 2.1113e-05
19:14798155 A G 0.032120 6.7336e-05
19:14801062 C T 0.653016 -2.6767e-05
19:14806551 T C 0.165598 -5.2313e-05
19:14812758 G A 0.036258 -1.8751e-05
19:14815918 C A 0.085727 -2.9265e-05
19:14826016 T C 0.574894 -5.2615e-06
19:14827681 T C 0.029079 -6.3148e-05
19:14827830 A C 0.079433 -4.3281e-05
19:14828347 T C 0.033366 -7.8902e-05
19:14828366 C T 0.105182 6.5808e-06
19:14836462 C T 0.064451 -2.2956e-05
19:14837286 T C 0.574271 -1.5173e-05
19:14838552 G A 0.810399 -9.3587e-05
19:14839160 C T 0.550953 1.1825e-05
19:14840668 T A 0.036606 -2.6163e-05
19:14844775 A G 0.507892 -5.3947e-05
19:14854034 C T 0.778562 -3.8425e-05
19:14854233 A G 0.021633 -2.7963e-05
19:14854338 T C 0.040273 9.5622e-05
19:14856268 C T 0.037086 6.0573e-05
19:14857055 A G 0.112582 4.3878e-05
19:14862430 G C 1.430358 -3.0873e-05
19:14863150 A G 0.116743 5.3048e-05
19:14871727 C T 0.121936 4.1650e-05
19:14880806 A G 1.092692 7.6132e-05
19:14882346 T C 0.036732 -5.8214e-05
19:14887259 G T 1.130499 4.1258e-05
19:14888054 C T 0.612512 9.5898e-06
19:14890243 G A 0.300446 8.9790e-05
19:14893537 A G 0.048527 -6.0456e-05
19:14894602 C T 0.167539 -5.2419e-06
19:14895628 T C 0.402223 1.6947e-05
19:14898112 A G 0.030010 -7.4299e-06
19:14902084 T C 0.477956 -6.1869e-07
19:14910321 G A 0.418150 1.2618e-05
19:14910438 T C 1.811964 1.2960e-05
19:14910573 T C 1.507201 -2.0443e-06
19:14910654 C T 0.416878 1.4819e-05
19:14919368 A G 0.028796 -4.5143e-05
19:14919887 C T 0.347234 -2.9382e-05
19:14925626 T C 0.558574 -3.2783e-05
19:14928826 A G 0.037034 -1.1505e-04
19:14931550 T C 0.167088 -1.7316e-05
19:14932957 G A 0.724595 1.8834e-05
19:14938616 C T 0.797884 2.1147e-05
19:14940001 C T 0.555270 5.5597e-05
19:14942624 G T 0.247859 -1.6921e-05
19:14942691 A G 0.806336 4.0487e-05
19:14949864 C A 0.094399 1.0827e-05
19:14950433 T C 1.457482 4.7136e-05
19:14950679 G A 0.389289 -7.8142e-07
19:14952238 G A 0.344368 8.4288e-05
19:14954503 G A 0.113663 -6.7265e-05
19:14958042 T G 0.122625 -4.0361e-05
19:14972526 C T 0.839887 3.6812e-05
19:14974894 T C 0.089420 1.5041e-05
19:14975040 A G 0.488187 1.9456e-05
19:14975471 T C 1.393074 2.1782e-05
19:14982788 G A 0.044298 3.5811e-05
19:14985962 G A 0.265730 -2.2994e-05
19:14988156 C T 0.312287 7.0981e-05
19:14989048 G T 1.483653 2.8130e-05
19:14990783 T A 0.034207 -1.7974e-05
19:14992939 A G 0.602460 2.7595e-06
19:14997021 C T 0.815411 -5.4041e-05
19:14997144 G A 0.590948 -1.5678e-05
19:14997227 A C 0.217780 -3.0294e-05
19:15000922 G A 0.099268 1.9935e-05
19:15001542 C G 0.068865 -2.5957e-05
19:15006487 G A 0.062637 4.4309e-05
19:15010008 A G 0.056281 8.0000e-05
19:15012726 C T 1.327779 -7.4135e-06
19:15013532 G A 0.655791 5.4800e-05
19:15015909 A G 0.327208 3.5001e-05
19:15016329 C T 0.066450 7.3060e-05
19:15016633 T C 0.339973 -1.0831e-04
19:15023219 A C 0.070034 -4.3153e-06
19:15025658 C T 0.059267 -2.0638e-05
19:15026753 T C 0.418747 2.3268e-05
19:15026810 A G 0.043922 -1.7809e-04
19:15032374 T C 0.063360 -3.0364e-05
19:15036496 T C 0.839498 3.3159e-05
19:15036898 C T 0.304364 -2.7928e-05
19:15037242 A G 0.047648 6.5435e-05
19:15038754 T G 0.947542 -1.0240e-05
19:15042237 A G 1.859910 5.8070e-05
19:15043797 T C 0.629530 7.3980e-06
19:15045361 C T 0.048813 -8.5761e-05
19:15067803 T C 1.336705 1.3107e-05
19:15072635 G C 0.178023 4.1221e-05
19:15078987 A G 0.678599 -9.5873e-06
19:15079104 A G 0.379974 7.7977e-06
19:15079385 A G 0.059917 -1.6989e-04
19:15101303 C T 1.292095 -2.8534e-06
19:15103048 C T 0.069167 -2.3792e-04
19:15103784 G A 0.258008 -1.4644e-04
19:15104145 C G 0.914273 -7.2528e-06
19:15105380 T C 0.867703 2.7668e-05
19:15106725 A G 0.311956 4.5266e-06
19:15108291 A G 0.211548 -7.8245e-06
19:15108470 A G 0.231253 -6.1413e-05
19:15112239 A G 0.130174 2.3812e-05
19:15113675 A G 1.707074 3.4764e-05
19:15115075 G A 0.037492 6.8529e-05
19:15115678 C T 1.255892 1.9077e-05
19:15115757 T C 0.598582 -2.3875e-06
19:15117912 A G 0.580844 -8.9974e-05
19:15124694 T A 0.767685 3.5725e-04
19:15125643 G A 0.253458 -5.1602e-05
19:15127618 T C 1.475723 -2.7808e-05
19:15127728 T G 1.435720 -2.7865e-05
19:15128250 C T 0.146578 -9.1100e-05
19:15130090 C T 0.293533 -1.1939e-04
19:15131213 T G 1.708119 -3.4678e-05
19:15131330 A G 0.548532 -1.1958e-04
19:15133762 C G 1.637995 -1.6674e-05
19:15138406 A G 0.068265 7.2928e-05
19:15139479 T C 0.040984 -2.9575e-05
19:15139625 T C 0.825271 1.9370e-05
19:15146205 T C 0.122047 -6.9259e-05
19:15151718 C T 0.937068 -6.5328e-05
19:15153851 C A 0.990120 -1.1305e-04
19:15156473 C G 1.533608 2.4055e-05
19:15158135 C T 0.859115 -2.4060e-05
19:15160031 A G 0.094393 1.4660e-04
19:15169836 A T 0.539243 4.3275e-05
19:15178318 T C 0.461822 3.5913e-06
19:15179244 C T 0.358464 6.9109e-05
19:15183132 A G 0.100631 5.4333e-05
19:15185722 A G 0.829329 -2.5201e-05
19:15185798 T C 0.164826 -2.4560e-05
19:15190417 A G 0.151930 -1.5674e-05
19:15190752 T C 1.858381 4.9080e-05
19:15194268 A G 0.187621 2.2119e-05
19:15194493 A G 1.159201 2.3422e-06
19:15198507 C T 1.720103 2.6340e-05
19:15198606 T C 0.353803 2.1957e-05
19:15198631 C A 1.366225 1.7268e-07
19:15198666 A T 0.028576 7.6135e-05
19:15198720 T A 0.023801 -6.7284e-05
19:15202789 C T 0.091641 1.5149e-05
19:15207968 C T 0.100105 -6.5172e-05
19:15209043 G T 0.183051 -1.4220e-04
19:15212304 C T 1.392515 1.0129e-05
19:15214168 C T 0.163076 7.1789e-05
19:15227798 C G 1.389714 -2.1465e-05
19:15228982 T C 0.419588 6.7544e-06
19:15233581 A C 0.990441 4.7178e-05
19:15233732 A G 0.022292 -3.1238e-05
19:15235879 G A 0.052497 9.2281e-06
19:15236462 C T 0.703361 5.8718e-06
19:15237039 A C 0.979315 4.9476e-05
19:15248549 A G 0.089583 -1.8068e-04
19:15252255 A G 0.276752 9.6035e-05
19:15252881 A G 1.608582 -1.9083e-06
19:15268533 A C 1.544494 -1.6212e-04
19:15269751 A G 0.038978 -7.7659e-06
19:15270636 T C 0.067580 1.0436e-04
19:15271771 A G 1.568276 -2.3494e-04
19:15273335 T C 0.022960 2.5097e-05
19:15273704 A G 0.074052 -3.9493e-05
19:15275757 C A 0.264896 1.6116e-04
19:15277027 A G 1.810831 -1.5775e-05
19:15290236 T G 0.040640 -6.7104e-05
19:15295134 A G 1.446362 -6.9628e-05
19:15298270 G A 1.751898 -2.3590e-05
19:15300136 G A 0.057086 3.8149e-05
19:15312030 A C 0.246716 3.0696e-05
19:15313829 A G 0.158409 -2.7089e-05
19:15315506 A G 1.746208 -8.7327e-06
19:15325204 T C 0.040669 9.3806e-05
19:15328028 G A 1.670423 2.1971e-05
19:15337785 T C 1.367299 -1.4899e-05
19:15350625 T C 0.031425 -1.8718e-05
19:15363477 G A 0.644191 2.6062e-05
19:15380872 C T 1.948425 -2.1211e-05
19:15382591 A C 0.046073 7.1462e-06
19:15387928 T C 0.232211 6.0053e-05
19:15391344 A C 0.040728 -7.4708e-05
19:15394539 G C 0.047554 -4.1223e-05
19:15401543 C T 0.025307 -4.8936e-05
19:15410160 G A 0.339821 -5.5118e-05
19:15410750 A G 0.050760 6.2036e-05
19:15411888 A G 0.348805 -4.6404e-05
19:15430227 A G 0.025843 1.4537e-05
19:15436222 T C 0.026102 3.7139e-05
19:15437484 A G 0.099388 1.6410e-05
19:15441070 T A 1.409848 -2.7954e-05
19:15447898 A G 1.057093 3.5158e-06
19:15449468 A G 0.037768 3.5548e-05
19:15467442 A C 0.180386 1.6484e-05
19:15469602 T C 1.947334 -2.3186e-05
19:15478567 G A 0.033925 4.9309e-05
19:15483137 A G 0.020007 -1.4170e-04
19:15493929 A G 0.024849 5.7730e-05
19:15501718 T C 0.034142 3.1214e-05
19:15513003 C T 0.080855 -5.4035e-05
19:15513054 A G 1.509687 5.7745e-06
19:15514660 A G 0.523744 7.6117e-06
19:15528224 A G 0.310440 -4.3940e-05
19:15528983 T C 0.668979 2.9835e-05
19:15529193 T C 0.219335 9.6459e-05
19:15529992 C T 0.067151 1.2002e-05
19:15537023 T C 0.066833 -2.6672e-05
19:15542483 A G 0.042435 2.8935e-05
19:15549255 T C 1.443074 1.0501e-05
19:15561428 G C 0.055486 -3.3474e-05
19:15565046 A G 0.137049 -1.6515e-05
19:15565646 A G 0.038452 7.7876e-05
19:15566900 A G 0.037933 3.5676e-05
19:15579645 C G 0.100547 -1.6978e-04
19:15586077 C T 0.663127 -2.6299e-05
19:15586672 T A 0.764764 -1.4992e-05
19:15587185 T C 0.780818 -2.5458e-05
19:15587472 C T 0.444726 4.8005e-05
19:15589328 T C 1.075159 8.1143e-06
19:15593825 G A 0.081936 -2.4306e-05
19:15595193 T C 0.345991 4.6433e-05
19:15597484 G A 0.055905 -3.3344e-06
19:15600034 A G 0.064230 -4.1568e-05
19:15611851 T C 0.547620 -2.0106e-05
19:15617518 T C 0.348169 2.9494e-05
19:15619880 C T 0.045723 -3.0715e-05
19:15621129 T C 0.056866 5.4843e-06
19:15621503 C T 0.626573 -5.1765e-05
19:15625172 C T 1.667418 -9.4877e-05
19:15629992 C G 0.041536 3.3976e-05
19:15632989 G A 0.045875 4.1102e-05
19:15640288 T G 1.101667 -3.1486e-05
19:15640669 A G 0.043266 -3.7824e-05
19:15643590 A G 0.604197 2.8384e-05
19:15643854 A G 0.026307 -2.3959e-05
19:15644939 C T 0.101582 -8.1535e-05
19:15648715 A G 0.237605 -6.7574e-05
19:15648867 T G 0.093659 -9.2616e-05
19:15649293 A G 1.513024 2.9952e-05
19:15649446 A G 0.103549 -1.7643e-05
19:15652416 T G 0.043649 -5.6611e-05
19:15655168 T C 1.420731 7.9244e-05
19:15655205 G T 0.038641 -3.5705e-05
19:15655310 G A 0.886808 9.0641e-05
19:15657412 T C 1.499330 -3.8350e-05
19:15662732 A C 0.920206 4.3039e-05
19:15663650 A C 0.064594 -5.7371e-05
19:15666533 T C 0.587497 -9.7710e-05
19:15667491 A G 0.022298 5.7059e-06
19:15671453 C T 0.257044 7.1267e-05
19:15674488 T C 0.153187 -1.9443e-05
19:15676712 T G 0.040760 -8.0298e-06
19:15676750 G T 0.849563 3.1594e-05
19:15677321 C T 0.172323 5.4110e-05
19:15677349 C T 0.188620 5.3940e-05
19:15677710 A G 0.770655 1.6013e-05
19:15679879 G A 0.825408 -3.8803e-05
19:15680203 C A 0.208510 -1.4679e-05
19:15681069 A G 1.581616 8.3228e-06
19:15683601 C T 0.297512 -3.4015e-05
19:15684372 T C 0.416346 1.6683e-05
19:15690666 T C 0.300949 -2.9303e-05
19:15694168 T C 0.222029 -1.5700e-05
19:15696195 C A 1.376533 -2.4319e-05
19:15715554 G T 0.777474 -1.7830e-05
19:15715830 A G 0.819763 4.8579e-05
19:15720533 T C 0.472328 -1.4093e-05
19:15724203 G A 1.802016 -1.4743e-05
19:15726560 T G 0.319583 -2.0951e-05
19:15727492 A G 0.305214 -2.3713e-05
19:15727766 A G 1.061423 1.2514e-05
19:15738860 G C 0.065327 3.6433e-05
19:15740220 T C 1.477126 1.1613e-05
19:15740405 T G 0.101141 -1.0074e-04
19:15755840 C T 0.702290 -2.3214e-05
19:15763691 A G 0.483078 -1.1003e-05
19:15763721 A G 0.702657 -1.6775e-05
19:15768672 G T 0.109362 -1.1918e-05
19:15771115 A G 0.054684 -8.9099e-05
19:15774032 T C 0.039118 1.1579e-05
19:15774241 G T 0.107571 -9.8597e-06
19:15777435 A G 0.064477 5.4790e-05
19:15778228 A G 0.123339 -3.5598e-07
19:15779798 T C 0.443853 -5.6060e-06
19:15780747 T C 0.340126 9.5557e-05
19:15781200 C T 0.990448 -7.4345e-05
19:15781481 G A 1.139782 2.4227e-05
19:15782397 T C 0.111806 -5.8509e-05
19:15784061 A C 1.870731 4.5102e-05
19:15784377 T C 0.472728 4.8420e-05
19:15789140 G A 1.870890 3.4973e-05
19:15791132 A T 0.383583 -2.3641e-05
19:15793235 C T 1.070839 1.8468e-05
19:15796813 T G 0.183443 4.0204e-05
19:15800331 G A 0.258784 1.2514e-05
19:15807491 T G 0.105812 -6.3857e-05
19:15807884 G A 1.046651 3.1728e-05
19:15807984 A G 0.483932 1.0057e-04
19:15830583 G A 1.326075 2.7835e-05
19:15839459 A G 0.390178 -2.2745e-05
19:15843563 A G 0.020633 2.1780e-05
19:15846983 A G 1.869693 3.6569e-06
19:15850632 G A 0.047196 -8.4125e-06
19:15852223 C A 1.510930 2.4652e-05
19:15852242 A C 0.105646 -7.0206e-05
19:15852544 T C 0.575381 7.8125e-05
19:15852872 A G 0.551434 -1.5927e-05
19:15853080 A G 0.385696 -2.2511e-05
19:15854401 G A 0.049920 -1.5308e-05
19:15882981 G T 0.376199 -1.9935e-05
19:15887706 A G 0.023158 -1.4122e-05
19:15891737 T G 0.062445 6.8748e-05
19:15898497 A G 0.105315 -6.5149e-05
19:15902208 G T 0.679690 -1.6604e-05
19:15905289 T G 0.268816 1.8237e-05
19:15905414 C A 0.051841 7.5281e-05
19:15905661 A C 0.498479 3.7976e-05
19:15906669 A G 0.365631 -7.3354e-06
19:15918802 G C 0.409309 7.1169e-06
19:15922626 G A 0.092387 -7.5316e-05
19:15922757 A G 0.704779 3.8964e-05
19:15922930 A G 0.042993 -1.8808e-05
19:15923080 T G 0.498603 3.3663e-05
19:15928592 A G 0.222302 9.2180e-06
19:15933059 G A 0.559876 1.7252e-05
19:15940045 T C 0.519012 -6.6709e-06
19:15941100 T C 0.518256 -1.0122e-05
19:15947062 T C 0.556014 5.1747e-06
19:15951195 C T 0.992772 -1.7276e-06
19:15953101 T G 1.104487 -1.9594e-05
19:15956576 A G 0.795560 4.0130e-05
19:15961367 G A 0.420224 -1.4187e-05
19:15961620 C A 0.480287 -2.0164e-05
19:15965715 C A 1.882562 5.2214e-05
19:15968804 C G 0.048131 -9.0163e-05
19:15971039 A G 0.026907 2.4390e-05
19:15971473 T C 1.411006 -8.4928e-06
19:15980529 C T 0.232620 4.1746e-05
19:15986530 T C 0.088220 1.5480e-05
19:15987607 A G 0.032065 -1.3701e-04
19:15988725 A C 0.076262 -1.3407e-05
19:15990431 T C 0.603398 4.6411e-05
19:15996585 T G 0.040728 -1.4508e-05
19:16001215 A C 0.097343 -7.9781e-06
19:16008388 C A 0.328470 5.9010e-05
19:16012612 G A 0.407374 -3.3566e-06
19:16015351 G A 1.453548 -4.8214e-06
19:16017873 C T 1.443224 -1.3375e-05
19:16023735 C T 0.120544 -1.5955e-04
19:16034714 G A 1.622344 -1.5475e-05
19:16037359 G A 1.741528 -3.0749e-06
19:16039973 A G 0.283542 1.5956e-05
19:16040292 G A 1.237161 -4.0609e-05
19:16048848 A G 0.799877 -1.6203e-05
19:16057383 G A 0.077694 3.0782e-05
19:16057677 T C 1.049702 -1.8328e-05
19:16059846 G C 0.050695 -2.5777e-05
19:16060658 G A 0.437816 2.3362e-05
19:16067056 C A 0.095266 4.1535e-05
19:16071892 C T 0.437180 2.9913e-05
19:16077272 C T 1.177130 6.0271e-07
19:16077928 T C 0.581184 -1.4791e-05
19:16085184 C T 1.065249 4.0685e-06
19:16086314 C T 0.039793 1.2227e-04
19:16087289 A C 0.116123 3.1921e-05
19:16088702 T G 0.216706 1.4555e-06
19:16090659 T C 0.032318 1.8532e-05
19:16091645 T C 0.062838 -1.3654e-04
19:16105095 G A 0.198650 1.4104e-05
19:16108280 T C 0.030945 1.8234e-05
19:16111031 A G 0.122774 7.7388e-07
19:16116646 A G 0.029725 8.8755e-05
19:16123133 C T 0.426424 3.7899e-05
19:16126203 G T 1.362895 -1.2832e-05
19:16126821 A G 0.971106 -5.0814e-07
19:16128817 T G 1.289307 -3.4573e-05
19:16131030 C T 0.202178 -5.1655e-06
19:16137386 T C 0.266424 -2.0494e-05
19:16137931 T C 0.032240 9.4909e-06
19:16145653 A G 0.036674 4.1352e-05
19:16146400 G A 1.015940 -1.8842e-05
19:16146951 T C 0.045947 1.8520e-05
19:16149033 T G 0.707165 -2.9986e-05
19:16150726 A G 0.591159 6.5801e-05
19:16153445 A G 0.668680 -9.4174e-05
19:16157435 A G 1.273003 1.0798e-05
19:16162305 C A 0.023704 2.6676e-05
19:16163585 T C 1.234048 -8.1541e-06
19:16164067 G A 0.039890 1.2734e-04
19:16171361 G T 0.364151 4.5921e-05
19:16172739 C T 0.203765 4.8520e-05
19:16175248 C G 0.129600 -3.6359e-05
19:16175800 G A 0.075250 1.7981e-05
19:16176940 G A 0.757854 3.5817e-05
19:16177218 A G 0.167267 -4.8484e-05
19:16183411 A G 0.244097 2.9011e-05
19:16184052 A C 0.749412 -5.3059e-06
19:16184194 G C 0.099622 4.0038e-05
19:16184288 A G 0.066726 1.5007e-06
19:16184945 T C 0.059790 5.0690e-05
19:16185559 A G 0.037209 -2.7175e-05
19:16188323 A G 0.094925 1.8870e-05
19:16188555 G A 1.285035 2.5590e-05
19:16189320 G A 0.197095 9.3396e-05
19:16189882 A G 0.076535 1.4194e-04
19:16192958 G A 0.770006 4.8578e-05
19:16197377 T C 0.133790 3.6711e-05
19:16229122 T C 0.050465 2.8070e-05
19:16235046 T G 0.547640 -8.0049e-05
19:16240000 A G 0.374589 7.2020e-06
19:16240727 C T 1.317863 -2.0719e-05
19:16244326 C G 0.661367 -5.3233e-05
19:16246477 C T 0.281975 3.4302e-05
19:16249146 T G 0.098664 -8.7375e-06
19:16250914 A G 0.238819 4.4162e-05
19:16255239 T C 0.158198 6.1979e-05
19:16265241 T C 0.151583 1.5049e-05
19:16265494 A G 1.651166 -4.8713e-07
19:16268856 C T 0.151314 2.2475e-05
19:16278737 T C 0.064068 -6.8785e-05
19:16282131 G A 1.459228 -2.5668e-05
19:16287220 T C 1.603337 -5.1249e-06
19:16288567 G A 0.089956 -4.9915e-05
19:16292992 C T 1.692127 -2.6055e-05
19:16296908 T C 0.129937 -2.2199e-05
19:16301100 T C 0.176387 -2.9589e-05
19:16303815 T G 0.044220 7.3973e-05
19:16308495 A G 0.036103 8.4045e-05
19:16313394 A G 0.028644 -2.0037e-05
19:16314299 T C 0.072874 1.1582e-05
19:16334083 T G 0.099145 -6.6693e-06
19:16339431 A G 0.081355 -5.3652e-05
19:16346751 T C 0.069901 -7.3871e-05
19:16347113 C T 0.075266 2.0044e-04
19:16355135 G A 1.438972 9.4746e-06
19:16364561 G C 0.042941 -3.0892e-05
19:16370369 T C 0.149814 1.3316e-05
19:16370488 A C 1.551515 9.4518e-06
19:16371818 T C 0.085373 7.5595e-06
19:16371881 T G 0.038465 5.7518e-05
19:16373071 A G 1.463571 3.8327e-06
19:16374702 G A 0.092452 6.1368e-05
19:16376773 C G 1.919856 1.9198e-05
19:16376784 A C 0.177796 3.2121e-05
19:16387640 C T 0.175056 -7.2519e-05
19:16388394 G C 0.914260 3.9289e-06
19:16390181 T G 0.036654 -9.7340e-05
19:16391727 T G 0.133508 1.1617e-05
19:16392360 G A 0.141375 -8.5164e-05
19:16395596 A G 1.129311 8.4137e-05
19:16403060 T C 0.239958 1.0327e-05
19:16405060 A G 0.021208 -7.5827e-05
19:16405117 C T 1.300437 4.9598e-05
19:16405244 T C 0.061588 -6.5542e-05
19:16406034 G A 1.290823 4.7451e-05
19:16407776 G A 0.499615 4.8272e-05
19:16408009 C T 0.905409 -1.9416e-06
19:16408418 G T 0.033039 -6.1476e-05
19:16411841 G A 1.464207 -3.6258e-05
19:16412879 T C 0.598079 -1.2427e-04
19:16418618 A C 0.070777 9.2184e-06
19:16423979 A G 0.338418 -8.6762e-06
19:16426657 G A 0.425226 -1.0743e-05
19:16427724 G A 0.026751 3.3146e-05
19:16429375 T C 0.212840 -9.0580e-06
19:16433250 A G 0.117973 -6.9130e-05
19:16439498 T C 1.507714 -1.0187e-04
19:16439800 C T 0.264198 -3.0434e-05
19:16440845 A C 0.038611 5.8327e-06
19:16442782 T C 0.656479 -3.8643e-05
19:16446148 T C 0.112004 -7.6127e-05
19:16448757 C T 0.241224 6.5651e-05
19:16449874 A C 0.122378 -2.7813e-05
19:16454110 G A 1.334747 7.0048e-05
19:16455773 G A 0.364423 -2.6036e-05
19:16458528 A G 0.108295 8.8408e-06
19:16459005 G A 1.824996 6.9727e-06
19:16467754 A G 0.080277 2.8462e-05
19:16479411 A G 0.159155 -4.3127e-05
19:16479677 C T 0.042276 -1.0161e-04
19:16484637 G A 0.118746 -4.1000e-05
19:16490595 T G 1.934468 7.0241e-06
19:16495774 C A 1.582022 1.6183e-04
19:16505722 A T 0.049037 3.0078e-05
19:16517281 A C 0.060287 -1.7784e-05
19:16517366 A C 0.039897 9.4029e-06
19:16518631 T C 0.081238 1.8484e-04
19:16546969 A G 0.308376 1.2283e-05
19:16547607 A G 0.074694 2.8556e-05
19:16548375 G A 1.385306 5.7595e-05
19:16556440 T G 0.031886 -6.3709e-06
19:16556694 C T 0.064240 2.3720e-05
19:16569843 A G 0.041968 -6.9192e-06
19:16577282 C T 0.070381 8.0101e-06
19:16589750 C T 1.380597 2.4035e-05
19:16589807 G A 0.098314 -1.1668e-04
19:16593318 T C 0.032133 -1.3813e-04
19:16600823 C T 1.735419 3.0657e-05
19:16607233 C G 1.735260 3.1776e-05
19:16612011 C T 0.626096 2.4920e-05
19:16620093 T C 0.037641 1.2557e-05
19:16623119 T C 0.232402 1.6850e-05
19:16641271 C A 0.021896 8.1640e-06
19:16642465 A G 0.038355 -1.5921e-05
19:16642557 T C 0.122063 5.8173e-06
19:16648046 T C 0.042133 7.4129e-05
19:16660070 T G 0.048115 -5.8829e-05
19:16664264 G A 0.091774 -7.6763e-05
19:16664679 A G 0.107545 2.7546e-05
19:16684758 T C 0.316305 -3.6965e-06
19:16697834 C A 0.120976 -6.8986e-05
19:16699813 T C 1.094042 1.4567e-06
19:16700051 G A 0.785352 2.9666e-05
19:16703836 A G 0.034665 6.6997e-05
19:16710008 T C 0.237430 9.3390e-05
19:16716903 T C 0.063704 2.9819e-05
19:16723993 T C 0.181590 5.1975e-05
19:16724544 C T 0.025810 6.6085e-06
19:16728041 T G 0.173619 2.1541e-05
19:16731720 T C 0.095471 2.7949e-05
19:16731915 A G 0.130398 -9.7900e-06
19:16733385 A G 0.311865 -1.1859e-05
19:16735394 G C 0.067729 8.1652e-05
19:16741300 A G 0.108486 -8.5713e-05
19:16752944 A G 0.028780 -1.0520e-04
19:16754780 C A 0.347321 2.7267e-05
19:16756182 T C 0.111693 4.4960e-05
19:16769056 C T 0.147010 1.0679e-04
19:16769327 A G 0.088291 -1.2673e-04
19:16773592 G A 0.301618 2.8846e-06
19:16796295 C T 1.741648 -7.6668e-06
19:16797415 G A 0.100450 6.3816e-05
19:16800133 T C 0.226716 3.2495e-05
19:16800563 C T 0.113952 1.9547e-05
19:16813032 A G 0.037998 -6.8963e-05
19:16815476 C T 0.093237 -1.0944e-04
19:16831060 T C 0.752012 -3.2483e-06
19:16834445 A T 0.045161 5.6683e-05
19:16838500 G T 0.043633 1.0824e-04
19:16838587 A G 0.367231 -3.9391e-05
19:16842052 T G 1.150126 -2.0705e-06
19:16842740 G A 0.616297 -4.5408e-05
19:16843701 A G 1.177630 3.2280e-06
19:16844844 G A 0.662662 5.3367e-05
19:16847476 C T 0.021273 -2.3436e-05
19:16850837 G T 0.093672 2.0194e-05
19:16855265 G A 0.896886 -4.1182e-05
19:16856864 T C 0.107373 -6.6784e-06
19:16860084 T C 0.069261 -1.1011e-04
19:16860882 A G 0.042302 1.4595e-05
19:16865935 C T 0.071147 -9.5461e-05
19:16868884 C G 0.756919 -2.4141e-05
19:16869466 T C 0.608874 2.0371e-05
19:16876099 C T 1.946380 5.0486e-05
19:16879669 T C 0.066045 -1.3986e-04
19:16886075 T G 0.042289 7.6147e-05
19:16899731 G A 0.154748 -2.1748e-04
19:16899865 G A 0.087405 -5.5097e-05
19:16900179 T C 0.183421 1.6080e-05
19:16900878 A G 0.727402 -7.1739e-05
19:16907371 C T 0.086275 -6.4689e-05
19:16918485 A G 0.034226 4.9793e-05
19:16922063 T A 0.059923 1.5969e-06
19:16941077 C T 0.069670 -3.4552e-06
19:16945049 C A 0.218459 5.2789e-05
19:16945185 A G 0.028300 -2.1143e-04
19:16947691 A G 0.041929 1.0950e-04
19:16953880 A G 1.248005 4.3749e-04
19:16958074 A G 0.041169 -6.0997e-06
19:16979865 G A 0.306418 -6.5169e-05
19:16981044 G A 0.329476 1.0948e-04
19:16984045 T C 0.032006 2.4901e-05
19:16994443 A G 0.034781 5.4537e-05
19:16998384 C T 0.132790 5.6374e-05
19:17000632 A G 0.375722 -4.2332e-05
19:17001203 T C 0.035087 4.6523e-05
19:17001551 A G 0.680313 -6.4237e-06
19:17003789 G T 1.051922 -6.5781e-05
19:17012657 A G 0.182911 2.3601e-05
19:17014718 C T 0.110099 1.6487e-06
19:17015499 A G 0.077947 -1.9760e-05
19:17017878 A G 0.393057 -3.4951e-05
19:17019907 A G 1.248738 -4.0209e-05
19:17024672 T G 0.496055 -5.9916e-05
19:17025292 A G 1.123413 -1.2111e-05
19:17025311 A G 0.114900 -4.8893e-05
19:17028280 A G 1.182304 1.5276e-05
19:17041172 A G 0.212795 -7.6871e-05
19:17041611 A G 0.897197 2.9627e-05
19:17046191 T C 0.222321 -5.0256e-05
19:17047032 T C 0.076418 8.4762e-05
19:17049586 A G 0.502478 2.2676e-05
19:17051434 C A 0.538269 -3.1812e-05
19:17059209 T G 0.856768 4.6760e-05
19:17059275 A G 0.406991 3.7665e-05
19:17062644 C T 0.449991 1.2547e-05
19:17067856 C T 0.061143 4.0747e-05
19:17079074 T C 0.142738 -1.5097e-05
19:17081707 T G 0.041234 9.8879e-06
19:17082922 T C 0.061056 -2.0084e-05
19:17085341 T C 0.229572 2.5409e-05
19:17086171 A G 0.042058 -2.8775e-05
19:17088014 C T 0.077255 -1.2358e-05
19:17088608 A G 0.049511 6.0121e-05
19:17088810 C T 0.078369 -1.0366e-05
19:17089382 G A 0.658884 -2.4034e-05
19:17091141 T G 0.616443 -1.5384e-05
19:17094824 A G 1.358772 2.6106e-05
19:17100731 G A 0.348308 1.4848e-05
19:17105830 T C 0.171282 -3.1668e-05
19:17107910 T C 0.089433 6.5079e-05
19:17108022 T C 0.156468 -2.8462e-05
19:17108127 T C 0.026803 -1.1010e-05
19:17108135 T C 0.745445 3.1339e-05
19:17108136 A G 0.077648 -2.7455e-05
19:17112415 T G 0.065133 -5.7414e-05
19:17113147 G A 0.306620 4.7865e-05
19:17113634 A G 0.602447 2.1881e-05
19:17116245 C T 0.858378 6.7898e-05
19:17117783 C T 0.069582 -1.8958e-05
19:17118433 T C 0.301995 5.5142e-05
19:17120983 C T 0.094211 -2.1375e-05
19:17124587 C T 0.366949 2.8638e-05
19:17129309 G T 0.127470 -6.5284e-05
19:17131961 A G 0.781717 -3.6404e-05
19:17133028 A C 0.230046 -1.2473e-05
19:17134159 G T 0.725357 1.5349e-04
19:17135636 C T 0.091047 -3.1411e-05
19:17140357 T C 0.116091 -4.3942e-05
19:17145272 G A 0.360541 -1.1472e-05
19:17146800 T C 0.056324 -6.3361e-05
19:17148420 G A 0.412619 -2.4102e-06
19:17153149 A G 0.882205 2.2731e-05
19:17157608 T C 0.127555 -2.2392e-05
19:17160720 A G 0.044967 4.5489e-05
19:17161093 C T 1.390461 1.9236e-06
19:17163661 T C 0.565082 -2.1934e-04
19:17171582 G A 0.801331 1.5911e-04
19:17180033 T C 0.393181 -2.1625e-04
19:17182017 C T 1.406044 -5.9845e-07
19:17196639 A G 0.051779 1.6669e-04
19:17198195 G A 0.256697 2.4018e-05
19:17209145 A G 0.120541 -9.2419e-06
19:17211670 C T 0.136513 -1.9661e-04
19:17212410 T C 0.581071 3.0950e-04
19:17212989 T C 0.040049 -4.4468e-05
19:17212992 T C 0.392353 -3.2527e-04
19:17215648 T G 0.412821 -1.8471e-04
19:17230199 T C 0.743618 4.5747e-05
19:17230372 A C 1.876593 -5.3067e-05
19:17239693 G A 0.553115 5.3075e-05
19:17240426 A G 0.097152 2.5815e-05
19:17241649 A C 1.305636 -1.8455e-06
19:17244095 T G 0.298054 1.8113e-05
19:17246861 C T 0.301037 2.3567e-05
19:17247006 T C 0.063075 -3.1508e-05
19:17252151 C T 0.782278 -6.4848e-05
19:17259242 A G 0.064392 -6.1897e-05
19:17268511 A G 1.369970 -9.5541e-06
19:17269510 T C 0.224703 -1.6849e-05
19:17271923 C G 0.065477 2.4710e-05
19:17273893 T G 1.311303 1.5762e-05
19:17279752 A C 0.693805 4.9305e-05
19:17283303 C T 0.502757 -1.9734e-05
19:17283890 A G 0.146546 1.1565e-06
19:17284445 C T 0.180110 -1.0997e-05
19:17294296 T C 1.170064 -5.4415e-06
19:17294869 A G 0.068836 3.4242e-04
19:17296679 A G 0.357789 -4.8556e-05
19:17305781 G T 0.070676 6.2256e-05
19:17311226 A G 0.087723 -7.5649e-05
19:17312226 A G 0.054246 1.8253e-06
19:17314961 T C 0.157445 7.8570e-06
19:17318012 A G 0.059280 3.0941e-06
19:17320884 T A 0.808653 -1.4718e-04
19:17325829 A G 0.134523 1.6536e-04
19:17337882 G C 0.238621 -1.3159e-05
19:17337928 T C 0.136111 -6.0969e-05
19:17338033 T C 0.732212 -8.5399e-06
19:17344200 A G 0.154644 2.3605e-05
19:17347616 C T 1.713819 1.6275e-05
19:17348079 A G 0.169532 1.3853e-05
19:17358133 A G 0.788572 3.7959e-05
19:17359299 T C 0.189162 -5.4882e-04
19:17362941 C A 1.198043 -3.9946e-05
19:17367092 C T 0.046515 -2.6320e-05
19:17367435 C T 0.453617 4.6295e-05
19:17374726 C G 0.331391 5.0959e-05
19:17393015 T C 1.616683 4.8027e-05
19:17394124 G T 1.030393 2.1344e-04
19:17394375 C G 0.024314 -5.4242e-05
19:17395055 G C 1.620864 3.2955e-05
19:17396344 A G 0.054759 -4.8598e-05
19:17400369 A G 0.094065 -3.7672e-05
19:17405010 A G 0.188377 -7.6936e-06
19:17411147 T G 0.024992 1.1812e-05
19:17412218 T C 0.145660 1.7088e-05
19:17412399 A G 0.603983 2.1622e-05
19:17414786 G T 0.822970 4.0490e-05
19:17417080 T C 0.219731 4.3109e-05
19:17422735 A G 0.029653 -8.8591e-05
19:17422833 C T 1.725098 -1.5740e-04
19:17430915 A G 0.563183 -1.8950e-04
19:17432677 A G 0.114539 2.2727e-05
19:17443283 A G 0.102965 6.4490e-05
19:17450016 C T 1.441338 -9.8169e-05
19:17451981 A G 0.059605 -7.4131e-05
19:17453377 A C 0.219309 3.9531e-05
19:17456223 G A 0.551138 -2.3467e-04
19:17457197 C G 1.772100 -6.2523e-06
19:17459425 A G 1.948178 -4.1466e-05
19:17462792 A G 0.042039 -5.0396e-05
19:17464411 A G 1.447024 9.4055e-05
19:17464713 T C 1.557017 1.8959e-04
19:17472247 C T 0.118827 -3.4745e-04
19:17473015 A G 1.018929 -1.5510e-05
19:17473421 G C 0.478823 4.0065e-05
19:17473730 T C 0.040948 -3.2366e-05
19:17473947 T C 0.881673 2.3606e-05
19:17475518 G A 0.041218 2.5713e-05
19:17476933 T G 0.033009 1.2268e-04
19:17480874 G A 0.151304 1.0413e-04
19:17483973 A G 0.069638 -4.7868e-05
19:17484125 T C 0.104211 -1.6450e-04
19:17485311 T C 1.585615 3.0482e-05
19:17489148 T C 0.153125 -1.0953e-06
19:17489237 G A 0.098330 -4.3355e-05
19:17500397 G A 0.037002 -9.9662e-05
19:17503724 T C 1.769389 -2.7667e-04
19:17504123 T C 0.081692 -1.0335e-05
19:17505790 T G 1.675704 -5.9210e-05
19:17505859 T C 1.660670 -3.4617e-05
19:17512412 A G 0.230091 1.8967e-06
19:17512462 G A 0.085659 6.3029e-06
19:17514180 G A 1.861893 -2.0171e-04
19:17516764 T C 1.651598 -3.1900e-05
19:17524706 T G 0.047537 7.4206e-05
19:17530909 T G 0.048277 1.0563e-04
19:17535472 A G 0.081712 2.0921e-04
19:17541017 G A 1.082043 -9.3411e-05
19:17544039 T C 0.811909 -3.6395e-05
19:17544165 T C 1.959847 -6.0641e-05
19:17547292 G A 1.903744 4.2259e-05
19:17549328 G C 0.094068 -6.5840e-06
19:17552306 G A 0.785758 3.6488e-05
19:17556054 G A 1.875191 1.5907e-05
19:17562969 C T 0.683335 -1.1139e-05
19:17573805 C A 0.426453 4.6529e-05
19:17581948 T C 0.191545 -1.0238e-05
19:17586392 A G 1.856145 3.9077e-05
19:17586841 A G 0.099057 -7.8137e-05
19:17590281 T G 1.050413 1.3993e-05
19:17592844 A G 0.790750 -3.0361e-06
19:17601462 G A 1.801986 4.9974e-05
19:17602078 A G 0.108866 7.6753e-05
19:17608516 C T 0.679988 -7.2025e-06
19:17610785 T C 0.027492 1.0164e-05
19:17617811 A G 0.301056 -3.5429e-06
19:17619544 T C 0.132199 5.5439e-06
19:17623339 G A 1.052292 4.4222e-06
19:17626158 T C 0.068060 -3.0554e-05
19:17628587 G A 1.075107 1.5432e-05
19:17629172 A G 0.420487 1.0673e-05
19:17633725 A C 0.074487 -1.0306e-06
19:17634505 G C 0.230939 -1.9938e-05
19:17635484 G A 1.650747 -3.4511e-06
19:17636437 A G 0.275944 3.2923e-06
19:17636577 G A 0.117525 -1.1332e-05
19:17638121 A G 0.064646 -1.9419e-05
19:17642295 T G 0.440780 3.0083e-05
19:17642864 C T 1.726029 -1.1431e-06
19:17644301 T C 0.092475 3.6981e-05
19:17646924 A G 0.087194 1.3346e-05
19:17647337 C T 0.164147 1.8019e-05
19:17648208 T G 0.026151 -1.0480e-04
19:17648350 C T 1.940028 -6.2892e-05
19:17650053 A G 0.154706 -3.3998e-05
19:17651636 A G 0.027715 -5.8282e-05
19:17653298 A G 0.056437 -6.6751e-05
19:17660300 A G 1.133553 5.9694e-06
19:17667970 C T 1.748681 7.9606e-06
19:17668133 T C 0.913355 -3.6310e-06
19:17671382 A G 0.109135 -1.0722e-05
19:17680566 A G 0.227186 1.8388e-05
19:17685133 C T 0.116795 5.1557e-05
19:17691751 T C 0.860945 1.0790e-06
19:17696097 A G 0.526763 -1.8251e-05
19:17696103 C T 1.500943 3.4886e-05
19:17696738 G A 1.752200 6.0998e-05
19:17701011 C T 0.369402 -1.1492e-05
19:17710372 A G 0.180863 -1.2114e-05
19:17712974 T C 0.123670 -4.8872e-06
19:17715183 C T 0.502855 1.4769e-05
19:17716896 T G 0.179536 -2.6085e-05
19:17717328 G A 0.108165 4.1021e-05
19:17721464 T C 0.132135 -1.1772e-05
19:17723374 T C 0.613778 -1.9356e-05
19:17728134 A G 0.032789 1.8052e-06
19:17728572 T C 0.496876 -4.1450e-05
19:17729787 G T 0.743848 -1.3688e-05
19:17733278 A G 0.107178 6.5183e-05
19:17734848 T C 0.941365 -6.0570e-06
19:17735631 A G 0.053367 1.0750e-07
19:17740115 A G 0.110440 -6.6937e-06
19:17741047 G A 0.672046 1.7847e-05
19:17743622 A C 0.172846 -3.9689e-05
19:17746940 T C 0.119570 1.0673e-05
19:17752689 C A 0.701780 5.9492e-06
19:17756179 C T 0.406096 1.5175e-05
19:17757820 A C 0.838592 2.8939e-05
19:17759289 C G 0.186079 -1.7430e-05
19:17760940 A C 0.187270 -1.9608e-05
19:17762614 C T 1.215820 5.0988e-05
19:17763392 G A 1.721518 4.3596e-05
19:17764936 G A 0.020633 5.5444e-06
19:17765746 C T 0.262153 4.4209e-05
19:17766491 T C 0.183891 -3.2697e-07
19:17766900 T C 0.880758 3.6709e-05
19:17768244 A G 0.042870 -3.2671e-06
19:17769166 T C 1.846213 4.9141e-05
19:17771022 C T 0.354780 -2.2013e-05
19:17774986 G T 0.024639 7.8485e-05
19:17775626 A G 0.387098 5.6991e-05
19:17776259 G A 0.359805 -1.6047e-05
19:17776294 G A 0.726198 -2.8428e-05
19:17777508 G C 1.725594 4.5137e-05
19:17777595 A C 0.091280 -4.9116e-05
19:17778834 A G 0.045067 -1.3397e-06
19:17782217 A G 0.991886 5.8035e-05
19:17783613 C A 0.040799 1.9712e-07
19:17784853 C A 0.357500 -5.6334e-05
19:17788648 C T 0.533310 -3.1699e-06
19:17788789 A G 0.100547 -6.3019e-05
19:17789776 G A 0.888765 -2.5097e-05
19:17791982 A C 0.023201 -5.7144e-05
19:17795360 G C 1.218082 1.9454e-05
19:17795884 A G 0.118717 -5.7137e-05
19:17795894 A G 0.066392 -8.1351e-05
19:17796397 G A 0.369474 1.8974e-04
19:17797720 A G 0.054564 4.0772e-06
19:17808817 T G 0.247726 3.0702e-04
19:17809770 A G 0.094503 -9.4382e-06
19:17818117 C T 0.288606 -8.9573e-05
19:17818179 T G 0.359129 4.5883e-05
19:17827150 T C 0.049481 -4.6007e-05
19:17828017 C T 0.106308 -1.6563e-04
19:17829572 T C 0.139408 1.5511e-05
19:17829907 C T 0.042798 6.9044e-05
19:17832748 T G 1.081498 1.9922e-04
19:17836943 T C 0.022844 -6.6216e-05
19:17837512 A G 0.558467 4.0000e-05
19:17844894 G A 0.991869 7.0597e-05
19:17848186 T A 0.130771 -4.9199e-04
19:17857482 T C 0.412827 6.3857e-06
19:17858342 A G 0.021698 -1.8274e-05
19:17860775 A G 0.363531 2.4793e-05
19:17864452 C T 1.828913 1.3226e-05
19:17867179 A G 0.095568 5.1824e-05
19:17869818 A G 1.970850 -9.1058e-05
19:17873415 G A 0.044509 1.3065e-05
19:17880628 G T 0.732618 -3.3410e-06
19:17881746 G C 0.025456 -1.6035e-05
19:17885270 G A 0.808137 4.4436e-06
19:17892495 T C 0.127639 -2.5518e-05
19:17893374 G A 1.875019 -3.3892e-05
19:17893602 G A 0.344008 -2.6197e-05
19:17895280 C A 1.578585 6.5540e-06
19:17899886 T C 0.290086 3.0729e-05
19:17900395 G C 0.111297 6.7968e-05
19:17901396 T C 0.200023 3.1639e-05
19:17902177 A G 0.248070 3.1246e-05
19:17908594 T G 0.390227 -1.7737e-05
19:17909096 C T 0.499346 -1.3939e-05
19:17910639 G A 1.257060 -4.1200e-06
19:17914484 A G 0.207738 -2.4416e-05
19:17918524 T G 0.145712 9.0099e-05
19:17921015 C A 1.075074 6.4276e-06
19:17922311 A G 0.119755 -1.0010e-04
19:17922666 A G 0.034213 -7.2970e-06
19:17922795 A G 1.516880 5.1712e-05
19:17923414 C T 0.034999 -1.7799e-05
19:17923738 T C 0.260640 1.1861e-04
19:17924753 T C 0.661497 -4.7723e-06
19:17927285 G T 0.107691 1.1577e-04
19:17927400 T C 1.292069 2.5355e-05
19:17927562 T G 0.087561 4.4637e-05
19:17934018 A G 0.563930 -8.3609e-07
19:17936259 A G 0.437079 1.6048e-04
19:17937758 T C 0.370788 -2.7546e-05
19:17938452 G A 0.120959 -8.4764e-05
19:17938492 C T 0.211886 -1.4723e-04
19:17938891 G A 0.883452 -5.4875e-05
19:17945471 A G 0.029533 5.5721e-05
19:17947546 G A 0.779065 3.7715e-06
19:17952064 G C 0.049394 -5.2819e-05
19:17952930 G A 0.150853 3.4850e-05
19:17955021 A G 0.583976 4.0232e-05
19:17957309 C T 1.605534 2.6374e-04
19:17958446 T C 0.049975 -4.0011e-05
19:17959709 G T 0.129178 3.5549e-05
19:17964955 A C 0.173135 1.9101e-05
19:17964968 A G 0.061871 1.4366e-05
19:17970394 G A 0.025852 -5.5559e-05
19:17971425 A G 0.241046 -2.3828e-05
19:17988089 C T 0.418176 1.6030e-04
19:17992385 C T 0.132397 -3.8883e-05
19:17997481 A G 0.104890 9.9976e-05
19:17999239 T C 0.060478 5.6363e-05
19:18000497 T C 0.020146 -5.0810e-05
19:18002383 A G 0.096753 2.9528e-05
19:18006979 T C 0.491024 5.7468e-05
19:18007077 G A 1.616411 4.7690e-05
19:18013787 T C 0.045639 -8.6664e-05
19:18024271 C T 0.483244 -4.5197e-05
19:18040729 A G 0.067177 2.4863e-05
19:18041309 C G 0.794826 1.6945e-05
19:18042786 A G 0.368773 -2.0687e-05
19:18042945 G A 0.400587 3.0048e-05
19:18044600 A G 1.307564 1.3279e-05
19:18047283 G T 0.750632 -2.2606e-07
19:18047521 T C 0.519927 -2.7089e-05
19:18050292 G A 0.450962 -6.6778e-06
19:18052388 T C 0.239608 3.0782e-05
19:18056018 A G 0.074029 -2.5857e-06
19:18056669 G A 0.041409 -3.8142e-05
19:18074997 T C 0.275353 -3.6941e-05
19:18080448 A G 0.138194 1.1565e-05
19:18083619 A C 0.358036 2.9585e-06
19:18091447 T C 0.024970 -1.5540e-04
19:18096073 A G 0.369668 -1.7914e-05
19:18101830 C A 0.232522 3.5601e-05
19:18107992 T C 0.051039 -3.6999e-05
19:18113429 C T 0.847430 2.7346e-05
19:18117646 T C 0.440001 7.7741e-06
19:18123738 C T 0.441114 9.0925e-06
19:18123965 T C 0.143306 1.5230e-04
19:18128467 T C 0.094377 -3.9578e-05
19:18130500 C T 1.208929 -2.4713e-05
19:18134596 G A 0.947977 3.3113e-06
19:18142682 C T 0.344313 -1.4513e-04
19:18148593 C T 0.035392 -9.2483e-05
19:18150118 A G 0.401909 3.9574e-05
19:18158423 T G 0.456288 -1.3636e-04
19:18159810 A G 0.046554 -4.6541e-06
19:18163177 A G 0.364501 3.3750e-05
19:18164546 T C 0.388036 -8.8785e-05
19:18169997 T A 0.983310 -8.9223e-05
19:18171683 G A 0.050432 -3.8479e-05
19:18172841 G A 0.799215 -1.1905e-05
19:18173603 C T 1.011724 -3.5234e-05
19:18183095 T C 0.021480 -4.8360e-05
19:18183917 T C 0.211931 -5.8045e-05
19:18186618 C T 0.635061 -7.5341e-05
19:18188408 T C 0.368227 5.6819e-06
19:18194511 G C 0.143144 1.6929e-04
19:18197635 A G 0.407485 -1.1815e-05
19:18201266 T C 1.485185 -3.3225e-04
19:18201757 T C 0.987595 -5.9626e-05
19:18205384 C T 1.481374 -3.4784e-04
19:18214031 T C 0.813950 4.0464e-05
19:18221647 T C 0.892975 8.3533e-05
19:18235973 A G 0.030948 -2.4570e-05
19:18240127 C T 1.875785 -5.2560e-06
19:18244690 A G 0.511174 -7.6928e-06
19:18248146 C T 1.875519 -1.1557e-05
19:18255359 A G 1.067482 -2.4684e-06
19:18264940 A G 1.897843 -2.7084e-05
19:18267380 G A 0.036752 1.2655e-05
19:18276856 C T 1.894737 -3.5012e-05
19:18285944 A G 0.538720 1.4869e-05
19:18304700 G A 0.572333 8.7429e-06
19:18307224 C A 0.149499 7.9090e-05
19:18308430 A G 0.038297 -7.2711e-06
19:18309068 A G 0.039244 -3.1431e-06
19:18309365 G A 1.389451 7.5260e-05
19:18310678 C G 0.135974 -9.2853e-06
19:18311199 G A 0.665866 9.3479e-06
19:18314266 A C 0.083614 1.0133e-04
19:18322095 A G 1.388049 -6.4835e-07
19:18326222 C T 0.579532 8.5265e-06
19:18329240 C T 1.235311 2.3699e-05
19:18329784 T C 0.656129 1.4705e-05
19:18356348 A G 1.184089 6.1233e-06
19:18356573 T C 0.162213 -4.4834e-05
19:18367864 C T 0.090073 7.2668e-05
19:18367995 A T 0.026245 -4.3445e-05
19:18368810 T G 0.894331 -4.0877e-05
19:18369644 A G 0.437696 1.5726e-05
19:18371197 T C 0.044266 3.9841e-05
19:18371452 G A 0.512430 -8.8860e-06
19:18373075 G T 0.896090 -3.8207e-05
19:18375659 T C 0.510596 -8.8527e-06
19:18375846 A G 0.328665 -1.9587e-05
19:18376780 C T 0.044830 4.6015e-05
19:18377496 G C 0.843328 -2.2632e-05
19:18377761 G A 0.286431 -4.4014e-05
19:18378219 G A 0.877259 -3.9398e-05
19:18379164 T G 0.842007 -2.0340e-05
19:18380072 A G 0.766936 1.5602e-05
19:18384950 G T 1.266833 -3.6701e-05
19:18385214 C T 0.217508 -1.6352e-05
19:18390253 A G 0.222581 -7.1939e-06
19:18390864 G A 0.532232 3.4840e-06
19:18398335 G T 1.032068 -2.7220e-05
19:18401142 C A 0.240867 -4.9009e-05
19:18408839 T C 0.226696 1.2881e-05
19:18410369 A G 0.087901 1.2037e-04
19:18411802 C T 1.698794 6.2890e-05
19:18411946 C T 0.082176 5.2093e-05
19:18417378 C T 1.581467 -6.8697e-06
19:18420704 A C 0.905750 -3.5881e-05
19:18428632 T C 0.081235 4.7046e-05
19:18432929 A G 1.403668 -6.1455e-05
19:18433175 C T 0.177595 1.4540e-04
19:18433225 C T 1.752511 4.3528e-05
19:18433248 G C 0.495811 -1.3001e-05
19:18433714 A G 0.119632 1.5425e-04
19:18439383 T C 1.093861 5.3196e-06
19:18441850 A G 0.107752 -2.5362e-05
19:18455857 A C 0.023197 5.8746e-05
19:18457739 T C 0.191097 2.8826e-05
19:18457955 C A 0.089794 2.5664e-05
19:18459377 G A 0.534390 -1.8116e-03
19:18459947 T C 0.540074 1.1345e-04
19:18463680 C T 0.082776 1.1355e-04
19:18467886 C T 1.548045 -5.6415e-05
19:18473780 C T 1.909895 6.4841e-05
19:18474705 A C 0.300067 -1.8390e-05
19:18482358 A G 0.513988 2.5583e-05
19:18494090 G A 0.058472 -4.4422e-05
19:18497141 A T 0.460608 -5.7668e-05
19:18497903 A G 0.293374 2.4553e-05
19:18499784 G C 0.962008 -6.6700e-06
19:18502835 A G 1.321177 -1.9900e-05
19:18502861 T C 0.039283 4.7604e-05
19:18513594 C T 0.823684 7.6074e-05
19:18514714 A G 0.069508 5.8750e-05
19:18515741 C T 0.933138 3.4554e-05
19:18518216 C A 0.583482 2.6492e-05
19:18533642 C T 0.694831 4.6232e-05
19:18534135 A G 0.077489 -6.3334e-05
19:18535494 G A 0.042594 -3.5953e-05
19:18537044 A G 0.046930 -4.0322e-05
19:18545786 T G 0.414979 7.9702e-07
19:18552139 A C 0.104364 4.2050e-05
19:18558517 A G 0.042328 -3.4147e-05
19:18560563 A G 0.105536 -5.6852e-05
19:18567039 T C 0.603817 -1.1947e-04
19:18581017 A G 0.022782 -9.4445e-07
19:18589657 A G 0.024505 4.0607e-05
19:18589943 T C 0.149993 2.4411e-06
19:18599090 A G 0.019939 -5.2623e-05
19:18600056 A G 0.276512 1.0704e-04
19:18602796 G T 0.267713 1.6616e-04
19:18613917 T C 0.255694 -2.8328e-05
19:18618867 A G 0.704614 5.3236e-05
19:18621422 A G 0.062520 5.7967e-05
19:18631845 G C 0.025427 -2.4865e-05
19:18633437 C A 0.423506 8.4315e-05
19:18640467 C T 0.528243 -1.3604e-04
19:18645354 T C 0.080949 -1.0773e-05
19:18651751 C A 0.037771 5.7000e-05
19:18651801 C T 0.020737 -3.2738e-06
19:18651830 T C 0.073299 1.9015e-06
19:18653921 C T 0.039562 -7.5962e-05
19:18674087 G T 0.059517 -1.7069e-04
19:18675145 T G 0.351112 4.9737e-05
19:18684563 T C 1.143696 -4.6784e-05
19:18685964 T G 1.207673 -3.0336e-05
19:18693972 C T 0.051358 -3.7584e-05
19:18694433 A G 0.488194 5.3127e-05
19:18696055 A G 0.484357 5.5839e-05
19:18699333 C A 1.129772 -3.1342e-06
19:18700047 G A 1.008728 -3.7832e-05
19:18706504 A G 0.465970 -6.5593e-04
19:18707048 C T 0.701819 -6.5330e-06
19:18724695 A G 0.045697 8.4495e-06
19:18726211 G C 0.196631 8.3017e-05
19:18733355 T G 0.101741 -2.5715e-05
19:18749085 A G 0.177020 1.4015e-04
19:18749354 A G 0.270722 -2.8052e-05
19:18759279 C T 1.320154 -1.5967e-05
19:18763596 C T 1.274311 -1.9979e-05
19:18764027 A G 0.033918 -5.7085e-05
19:18780799 T C 0.430766 1.5664e-05
19:18780917 A G 0.341544 -1.6502e-04
19:18782377 G A 1.240134 -2.9411e-05
19:18783426 T C 0.055833 1.9190e-06
19:18790286 A G 0.074516 -3.8269e-05
19:18796655 A G 0.290881 -5.4959e-05
19:18803172 G T 1.079527 -7.5526e-05
19:18811112 C T 0.139648 -9.3956e-05
19:18820164 T C 0.057524 -8.2073e-05
19:18820308 A C 0.960981 -1.0448e-04
19:18829733 A G 1.460472 7.6318e-06
19:18829770 G A 0.669271 -2.5306e-05
19:18834049 G C 0.057917 6.0778e-05
19:18834982 T G 0.220802 -5.1588e-05
19:18836112 T C 0.059576 1.7210e-05
19:18847921 A G 0.383138 4.0302e-06
19:18861479 T C 0.058420 -5.0902e-06
19:18873581 T C 0.195888 -3.5375e-05
19:18876208 G C 0.136224 -3.4379e-05
19:18878300 T C 0.036057 1.3818e-04
19:18881023 C T 0.310333 -2.9927e-05
19:18895370 A G 0.185862 3.9527e-05
19:18897440 C T 0.108317 7.9588e-06
19:18899893 G A 0.046788 -7.8800e-05
19:18902592 G T 1.197115 6.4793e-06
19:18912264 C A 0.851575 1.2600e-05
19:18915988 G A 0.393538 -9.1905e-06
19:18922444 T C 0.277674 -5.4233e-05
19:18926686 T C 0.739412 -2.2904e-05
19:18926705 A G 0.681085 1.9213e-04
19:18928635 T G 1.196933 -1.8658e-06
19:18959096 A G 0.372788 -6.2191e-05
19:18959209 A G 0.829260 1.7196e-05
19:18966159 A G 0.064194 -1.0106e-04
19:18968688 T G 0.089382 -1.4449e-05
19:18972008 G A 0.154527 -6.9440e-06
19:18972358 A C 0.399208 1.7207e-04
19:18974059 C G 0.797043 -1.0374e-05
19:18976484 T C 0.028955 2.6357e-06
19:18977937 C G 1.781142 -1.4056e-06
19:18978480 C A 0.047557 -3.8372e-05
19:18980172 A G 0.790227 -3.3500e-06
19:18986645 C T 0.241283 1.3706e-04
19:18994994 A G 0.022529 5.0804e-05
19:18996899 A G 0.158419 8.6531e-08
19:18997323 T C 0.080316 1.8751e-05
19:19016108 G A 1.056353 -6.8649e-06
19:19017862 A G 0.257774 -2.0345e-05
19:19018834 C G 0.085490 2.5066e-06
19:19023853 C T 0.939762 8.3031e-05
19:19023881 T C 0.110810 -4.3207e-06
19:19030571 T C 0.083140 -8.0655e-06
19:19034011 T C 0.138892 8.5184e-05
19:19034558 A G 0.035285 -4.2999e-05
19:19035428 T G 0.032623 -3.8876e-05
19:19039490 G T 0.972158 1.5566e-05
19:19039698 C G 0.259177 3.6985e-05
19:19049198 A G 0.858807 1.0074e-04
19:19054148 T C 0.063841 1.5156e-05
19:19056153 G A 0.683659 1.4884e-05
19:19063559 A G 0.062796 -7.7084e-06
19:19067847 A G 0.125909 2.5005e-05
19:19067994 G T 0.157059 6.7308e-05
19:19079308 T A 0.061601 1.4018e-05
19:19079393 C T 0.827592 5.3586e-06
19:19083203 T G 0.023227 9.6262e-06
19:19093619 A G 0.426135 -7.0639e-05
19:19104843 A C 0.056950 1.3188e-05
19:19109957 T C 0.078664 -8.0102e-05
19:19114627 A G 0.115396 1.1596e-05
19:19128187 A G 0.080358 -3.1108e-05
19:19136541 T C 1.482961 -8.7987e-05
19:19151445 C T 0.045200 3.9662e-05
19:19155672 A G 0.101258 3.4998e-05
19:19164983 T C 0.037953 -9.5634e-05
19:19167462 C T 1.483137 -7.8781e-05
19:19168228 A C 0.029627 4.8281e-05
19:19168851 G A 0.044915 -4.2010e-04
19:19173556 A C 0.165663 6.7581e-05
19:19182803 A G 0.349675 -9.3555e-06
19:19190774 A C 0.041594 3.5942e-05
19:19202350 G A 1.647080 -3.8385e-05
19:19212298 T C 0.564306 -1.5134e-04
19:19216113 T C 0.074993 6.7921e-05
19:19216728 G A 0.441877 -1.2277e-05
19:19229251 C T 0.388549 -2.4732e-04
19:19230816 C T 0.092338 1.8208e-04
19:19232666 T C 0.249407 6.0002e-05
19:19243849 T C 0.051650 2.9226e-04
19:19248107 T C 1.359902 -6.4343e-04
19:19253393 A G 0.128285 1.3317e-04
19:19258385 G A 0.072020 1.4467e-04
19:19265578 A G 0.637024 -1.1913e-06
19:19267458 T C 0.275840 9.9486e-04
19:19267990 T C 0.977789 1.2301e-04
19:19281777 T G 0.050854 -1.9025e-04
19:19283551 G A 1.058742 2.4857e-04
19:19283646 C T 1.123128 1.1689e-04
19:19289954 A G 0.041925 -1.7559e-05
19:19295875 G A 0.286775 3.0208e-04
19:19299431 T C 0.164203 5.5890e-05
19:19301186 A G 0.376384 -5.4169e-06
19:19303185 A G 0.311868 -7.7022e-06
19:19304899 C G 0.116084 1.5425e-04
19:19307797 T C 0.132738 1.0383e-05
19:19309704 A G 0.026751 4.9929e-05
19:19315180 A G 0.503105 -3.5935e-05
19:19318465 A G 0.277333 6.7400e-05
19:19329924 T C 0.151551 1.3176e-04
19:19334580 C A 0.143647 -2.1145e-06
19:19335083 G A 0.222409 1.8853e-05
19:19345356 T C 0.064931 1.8261e-05
19:19347367 A G 0.139671 -1.9783e-05
19:19349377 G A 0.047245 -3.0353e-05
19:19353979 T G 0.153433 -6.7354e-06
19:19354937 C T 0.546422 -1.2729e-05
19:19361152 G C 0.089080 3.6794e-05
19:19361735 A G 0.319194 -1.2944e-05
19:19366643 A G 0.318717 -1.0150e-05
19:19368482 A G 0.062523 1.5911e-05
19:19370021 T C 0.041328 1.1910e-06
19:19375822 C T 0.067538 3.3259e-05
19:19379549 T C 0.151499 1.0235e-04
19:19384914 T G 0.029286 -2.4162e-05
19:19388446 A G 0.137772 -2.3762e-05
19:19406707 C A 0.077512 2.7039e-05
19:19408164 A G 0.107444 -4.3252e-05
19:19413092 T C 0.318905 -8.8964e-06
19:19432416 A G 0.109729 2.7558e-06
19:19440066 T C 1.313523 -1.4614e-05
19:19443334 G A 0.150097 1.4067e-04
19:19444968 A C 0.093156 3.4891e-06
19:19445856 T C 0.351882 4.2287e-05
19:19451591 G A 1.665626 2.6377e-05
19:19455864 T C 0.075623 -6.9658e-05
19:19468525 A G 0.085795 -4.5994e-06
19:19478022 T G 1.298460 -1.3655e-05
19:19495652 T C 0.055843 3.8331e-05
19:19499549 G C 0.104844 -2.1564e-05
19:19505087 T C 0.243383 6.3938e-05
19:19508013 G A 0.254668 4.3097e-05
19:19510363 G C 0.098635 -2.6169e-05
19:19515562 C T 0.054071 -1.3840e-05
19:19521328 A G 0.028602 5.5936e-06
19:19524105 A G 0.335341 -3.1504e-05
19:19525792 C T 0.600889 2.4098e-05
19:19530210 G C 0.064065 2.9636e-05
19:19544403 G T 0.151865 1.5407e-04
19:19557965 G A 0.052675 3.0992e-05
19:19570428 G A 0.060283 2.5530e-05
19:19584258 G A 0.036615 3.8957e-05
19:19584969 T C 0.051779 4.7744e-06
19:19597026 A G 0.034957 -1.4725e-05
19:19625547 G A 0.699716 1.0790e-05
19:19653130 G T 0.024077 -3.8004e-05
19:19657041 A G 0.071562 1.6958e-05
19:19658232 A C 0.042295 -9.1939e-05
19:19658472 T G 0.164826 7.9671e-05
19:19662220 T C 0.162479 1.2945e-04
19:19689164 C T 1.599361 5.7093e-05
19:19689191 T C 0.071932 -7.9866e-05
19:19697281 T C 0.031000 -1.3801e-05
19:19703762 T C 0.174073 -3.8136e-05
19:19708551 G C 0.095931 -6.0454e-05
19:19714886 A G 0.107973 -1.3799e-04
19:19714991 A C 0.101816 8.8327e-05
19:19719840 G A 0.806816 -5.9877e-06
19:19728071 T C 0.507071 5.0874e-05
19:19738554 A G 0.961353 3.9374e-05
19:19745479 T C 0.075957 6.4207e-05
19:19751456 A C 1.653701 1.5949e-04
19:19753882 T C 0.658459 -2.3419e-05
19:19757073 C A 0.025872 2.4093e-05
19:19758733 T C 0.070154 2.3342e-05
19:19762676 T C 0.051169 -3.0430e-06
19:19765499 T C 0.028085 -1.8760e-05
19:19768495 G T 0.034898 -7.7764e-05
19:19769157 A C 0.354917 2.1633e-05
19:19770951 A G 0.047242 -1.8616e-05
19:19772373 A G 1.919463 1.1680e-04
19:19779012 A G 0.083263 -6.7678e-05
19:19779689 T C 0.023782 1.0800e-04
19:19789528 G A 0.171742 1.0565e-04
19:19790159 C A 0.083166 -7.0281e-05
19:19790178 G A 0.070303 1.5063e-05
19:19802984 G A 0.038991 4.7750e-06
19:19804445 C A 0.823025 8.3356e-06
19:19805254 A G 0.124845 1.3927e-05
19:19814798 G C 0.058320 -4.3220e-05
19:19822049 C T 1.160616 2.9426e-05
19:19827507 T C 0.079807 2.1646e-05
19:19830051 T C 0.528408 4.2826e-06
19:19830928 T C 0.441841 -7.1913e-08
19:19849713 T C 0.568367 -2.2493e-05
19:19855549 C A 0.044545 8.7601e-05
19:19855893 A G 0.701391 2.4037e-05
19:19860880 A G 0.484299 -5.6827e-05
19:19860922 A G 0.567354 1.5813e-06
19:19861682 T C 0.095230 1.5335e-04
19:19861732 G A 0.175495 -6.6676e-05
19:19863284 G A 1.662237 -1.9728e-04
19:19866007 A G 0.067677 5.6777e-05
19:19866113 G C 1.091537 -6.3090e-05
19:19872093 G A 0.919440 -1.7867e-05
19:19875009 C A 0.475029 -5.7672e-05
19:19885616 C A 0.029692 1.0072e-04
19:19887108 T C 0.072926 -4.3706e-05
19:19887827 C T 0.071634 -6.6611e-05
19:19899564 C T 0.751168 1.3635e-05
19:19914095 G T 0.379247 -1.6696e-05
19:19920967 A C 0.353599 6.4301e-05
19:19939387 G A 0.912228 -2.0086e-05
19:19970787 T G 0.476278 5.5715e-05
19:19971156 C T 0.323816 2.2196e-05
19:19971872 T C 0.039222 -6.7237e-05
19:19976701 T A 0.632899 1.9398e-05
19:19997384 G A 0.032490 -3.9030e-05
19:20011986 T C 0.043078 -8.0429e-05
19:20023866 C T 1.889232 -4.2965e-05
19:20036176 C T 0.045256 -3.7127e-05
19:20046147 A G 0.501670 6.8343e-05
19:20055464 G A 0.214424 -4.9169e-05
19:20060363 A G 0.032672 2.6525e-05
19:20061262 T C 0.056288 -8.2790e-06
19:20071761 A G 0.179023 5.5941e-05
19:20073398 C T 0.350444 4.0793e-05
19:20074284 C A 0.053415 -6.6131e-06
19:20083710 T C 0.046327 -2.0893e-05
19:20084581 T G 1.193590 -2.2184e-04
19:20089412 A G 0.328243 1.6748e-05
19:20102753 G A 0.028894 -7.5490e-05
19:20108539 T C 0.036031 8.1223e-05
19:20111134 C T 0.878073 9.2530e-05
19:20112840 T C 0.037488 -9.9377e-05
19:20116963 T C 0.334900 -1.1503e-05
19:20117685 A G 0.066492 7.2626e-05
19:20133846 T C 0.322540 -3.1681e-05
19:20136547 G A 1.958944 -1.2428e-05
19:20144768 T C 1.591717 -1.0228e-04
19:20156008 C T 0.035424 -1.9375e-05
19:20161719 C A 0.450131 -1.4481e-04
19:20170214 T C 1.143784 2.2807e-06
19:20170912 G A 1.620821 -1.1864e-04
19:20171270 G A 0.161457 1.0183e-04
19:20171692 C G 0.477385 -1.0781e-04
19:20179430 T C 0.032003 -3.2441e-05
19:20183832 A C 0.044535 4.0295e-05
19:20208036 G A 0.030140 5.4718e-05
19:20217944 T C 0.677288 4.3758e-05
19:20223681 A G 0.101949 1.0850e-04
19:20247808 A C 0.265236 -4.1098e-05
19:20255084 T C 0.271760 -4.3935e-05
19:20262323 G A 1.806297 -2.5901e-05
19:20265029 A G 0.054113 -1.5757e-05
19:20289532 T C 0.115627 1.8401e-05
19:20291263 C T 0.350119 -2.3574e-05
19:20303526 G A 0.069732 3.2622e-05
19:20351541 C G 0.175978 1.4168e-06
19:20358297 C T 0.035035 5.1172e-05
19:20369304 A C 0.051056 5.9454e-05
19:20389273 A C 0.293711 -5.6495e-06
19:20403988 T G 0.302231 2.6864e-06
19:20418837 G A 0.406501 2.0739e-06
19:20422435 C T 0.048349 -4.5046e-05
19:20424851 A G 0.086386 -9.6987e-05
19:20426066 A C 0.030367 -2.6456e-05
19:20431314 T C 0.024697 -1.6873e-05
19:20431814 T C 0.345708 -5.1479e-06
19:20435126 T G 0.030315 7.4696e-06
19:20437339 A G 0.049764 3.1236e-05
19:20445717 A G 0.065339 -1.0931e-05
19:20447879 A G 0.393148 -1.8605e-05
19:20456636 G A 0.384842 -1.2121e-05
19:20471382 A G 0.056388 7.7099e-06
19:20473395 A G 0.061533 -1.2704e-06
19:20473890 C T 0.435512 2.0207e-05
19:20474400 A G 0.138538 8.7051e-06
19:20475058 T C 0.304442 7.2835e-06
19:20476403 G T 0.667359 9.1442e-06
19:20477792 G A 0.126617 -6.3199e-06
19:20477828 A G 0.540895 1.3138e-05
19:20478740 T C 0.044220 -1.4516e-05
19:20480398 A G 0.030267 -1.6544e-05
19:20484866 A G 0.836969 2.5735e-06
19:20484975 T C 0.051818 1.0138e-05
19:20486908 C T 0.312209 -6.5941e-06
19:20487930 A G 0.610704 2.1822e-05
19:20494856 A G 0.265035 -5.9921e-08
19:20495521 G A 0.250728 -8.0430e-06
19:20499493 G T 0.547974 8.7519e-05
19:20685655 C T 0.067859 1.1943e-05
19:20722999 G A 0.817579 -3.2316e-04
19:20725868 A G 0.099697 2.4799e-05
19:20728777 C A 0.102410 6.2223e-06
19:20740149 T C 0.469959 1.7387e-05
19:20753241 G A 0.262516 -1.5995e-04
19:20762601 C T 1.109784 -1.1265e-05
19:20769305 G A 0.059969 -2.2589e-05
19:20769956 T C 1.265240 6.7387e-05
19:20770087 T C 0.261290 -1.5861e-04
19:20789256 A G 1.306045 4.6104e-05
19:20796683 C T 0.185001 -5.0918e-05
19:20798284 C T 1.782411 -6.1019e-05
19:20804513 A G 1.326305 2.7166e-05
19:20804691 C T 1.767007 -6.8628e-05
19:20808143 G T 0.185420 -4.9878e-05
19:20821787 C T 0.722196 -1.4916e-04
19:20822671 T C 0.079265 2.0957e-05
19:20823585 C T 0.247378 -1.5958e-04
19:20824921 G T 0.020964 1.0292e-05
19:20828522 G A 0.163761 -5.5490e-05
19:20839841 G A 0.727389 -3.1318e-05
19:20843682 A G 0.028702 9.7775e-06
19:20848680 C T 0.505646 -1.7580e-05
19:20851203 G A 1.976913 -2.9975e-06
19:20853996 A G 0.061423 -1.2224e-04
19:20857905 C T 0.578520 -1.5872e-05
19:20873090 G A 0.903176 -1.3727e-05
19:20873204 G A 1.975777 2.2180e-06
19:20874651 C T 0.573008 -1.9028e-05
19:20885931 G A 0.041461 -3.2979e-05
19:20888452 G A 1.903689 1.6514e-05
19:20891137 C T 0.329619 1.2430e-05
19:20899284 G A 1.035560 1.5300e-05
19:20899673 A G 0.345303 -3.1782e-05
19:20909853 C A 0.129665 7.8046e-07
19:20910008 C T 0.225155 -1.2787e-04
19:20910795 C T 0.262416 3.5123e-05
19:20915457 T C 1.544767 -8.0243e-06
19:20915998 C G 1.282221 -3.0140e-05
19:20916004 C T 0.561957 3.0592e-05
19:20917782 A G 0.267641 -5.2058e-05
19:20922418 A G 0.421497 4.2657e-06
19:20947168 G A 0.777857 2.1581e-05
19:20957571 T G 0.301797 -7.9178e-05
19:20957603 T C 0.047469 -1.4712e-04
19:20957884 C A 0.279742 4.1090e-07
19:20964071 T C 0.859056 3.1465e-05
19:20976742 G A 1.342946 -1.1473e-05
19:21008838 G A 1.669628 -2.2201e-05
19:21019670 T G 1.153592 -1.1912e-05
19:21023438 T G 0.186196 -3.2974e-06
19:21040493 A C 0.187974 -1.1198e-06
19:21045381 T C 0.035982 1.5819e-05
19:21049012 T C 0.086441 -4.5229e-05
19:21052783 A G 0.053808 5.1574e-05
19:21054492 A G 0.023103 -4.0401e-05
19:21057493 C T 0.483088 -6.8565e-05
19:21064770 G T 0.263945 -4.4528e-05
19:21080307 T C 1.668609 -2.2278e-05
19:21081419 T C 0.032302 -4.5026e-06
19:21083526 G C 0.020039 -4.0184e-05
19:21084783 A C 0.210360 -5.4260e-05
19:21085170 A C 0.135948 -5.2538e-06
19:21105097 G A 0.849134 4.5976e-05
19:21112544 A C 0.099748 5.9110e-07
19:21114806 T C 0.256992 -2.9398e-05
19:21115359 G A 0.164722 -1.0336e-04
19:21131850 G C 0.257310 -2.3226e-05
19:21155436 G A 0.210026 -8.3211e-05
19:21155558 C T 1.140064 3.3524e-05
19:21158021 A G 1.712605 -1.3179e-04
19:21160126 C T 1.511790 -4.7226e-05
19:21168754 A C 1.645944 1.1873e-05
19:21170348 G A 1.175595 2.7911e-05
19:21178242 C T 1.850572 -2.3784e-05
19:21210260 C T 0.157581 1.0206e-04
19:21229821 G A 1.868229 -4.9931e-05
19:21234122 G C 0.179776 -4.3155e-05
19:21256196 C T 1.659170 3.1496e-06
19:21280455 C T 0.028404 -4.0661e-06
19:21283183 A C 1.229322 3.7896e-05
19:21290447 G A 1.658927 7.8851e-06
19:21297358 A G 1.839575 -4.6046e-05
19:21302820 T C 0.181246 -5.7708e-05
19:21311540 T C 0.039433 -2.6104e-06
19:21312923 G A 1.769393 -7.7110e-05
19:21318383 A G 0.048203 -1.9363e-05
19:21326358 G A 0.254402 -1.6345e-05
19:21327578 C T 0.072231 -1.0793e-05
19:21341532 A G 1.655226 2.2061e-05
19:21343086 C T 1.240306 9.6336e-06
19:21347598 G A 1.911758 1.3088e-05
19:21384253 T C 1.026317 1.1730e-04
19:21386700 C T 0.060400 8.1949e-05
19:21387192 T C 0.443616 -1.4197e-05
19:21387754 G C 1.468242 1.8275e-05
19:21391164 G A 0.045109 -4.1949e-05
19:21399204 T C 1.461695 2.9847e-05
19:21413137 T C 0.337591 2.1923e-04
19:21419552 G A 0.435664 -3.3746e-05
19:21436738 T C 0.682423 -1.0524e-05
19:21438007 T C 0.132621 -1.8895e-05
19:21452793 A G 0.028546 2.9442e-06
19:21460822 G A 0.046632 -1.8905e-04
19:21461151 G A 0.028621 -2.4098e-05
19:21471978 C G 0.028851 7.6158e-05
19:21472565 T C 1.940651 -4.8615e-05
19:21477379 T C 0.514546 -8.5541e-05
19:21477403 G T 0.454126 -3.5320e-05
19:21477431 C T 0.979785 1.2793e-04
19:21477842 C T 0.022993 -2.1536e-05
19:21489383 G A 0.028965 -8.0203e-05
19:21495804 C T 1.488567 1.5938e-05
19:21517720 A G 0.500070 -9.2717e-05
19:21535707 T G 1.439371 5.2945e-05
19:21539382 T C 0.451913 -3.9897e-05
19:21544571 A G 0.989753 1.0605e-04
19:21555789 T C 0.026602 1.6609e-05
19:21563958 C T 0.213681 -1.1599e-04
19:21575024 A G 1.942742 -4.7596e-05
19:21590555 A G 1.439069 3.4748e-05
19:21610017 G C 0.028816 3.2854e-05
19:21619651 A G 0.369850 3.4219e-04
19:21647062 A C 0.030581 -4.8953e-05
19:21647585 C T 1.067508 1.0238e-04
19:21666210 T C 1.448703 3.6158e-05
19:21670924 G A 0.398468 -5.0823e-05
19:21676849 T C 0.035882 4.3779e-05
19:21680184 T C 1.465928 1.7835e-05
19:21696963 C T 0.404223 -5.8939e-05
19:21704845 A G 1.064159 6.3993e-05
19:21705808 A G 0.035554 -2.7255e-04
19:21719213 A G 0.046921 -2.7459e-05
19:21723036 T C 1.054379 7.2202e-05
19:21742793 A G 0.100527 2.0580e-05
19:21747792 A G 0.039585 -1.7730e-05
19:21752009 G A 1.177254 -1.0208e-05
19:21758279 A C 0.057073 -3.9018e-05
19:21764865 T C 0.034334 4.7297e-05
19:21776332 A C 0.425190 3.8992e-05
19:21780332 A G 0.067713 1.1299e-04
19:21781883 A G 0.640546 -8.7947e-06
19:21783615 T C 0.207261 -8.9179e-06
19:21790341 A G 1.147562 -2.0668e-05
19:21792791 T C 0.497139 -3.5322e-05
19:21798441 G A 0.883925 3.3387e-05
19:21809013 T C 1.141252 -8.9720e-06
19:21811332 T C 0.070264 1.9687e-04
19:21811401 T C 0.039147 -4.8890e-05
19:21821785 T C 0.520512 1.5369e-05
19:21826268 T C 1.451597 8.8484e-05
19:21831014 G T 1.635814 5.9806e-05
19:21831442 A G 1.418872 7.2498e-05
19:21832930 T C 0.042925 6.4498e-06
19:21835586 A C 1.506558 8.1794e-05
19:21842436 T C 0.747938 3.2729e-05
19:21847694 A C 1.509327 -2.7438e-05
19:21863419 C T 1.329308 -9.1043e-05
19:21867281 T C 0.045291 -1.2892e-05
19:21873509 C T 0.877973 -2.2168e-05
19:21876656 C T 0.075707 5.9811e-05
19:21878980 A G 0.153255 -2.2171e-05
19:21907988 T C 0.164047 8.7953e-06
19:21908053 T C 0.862043 -1.1499e-04
19:21910125 T G 0.022295 1.4759e-04
19:21916979 G A 0.134913 -1.5911e-04
19:21929721 G A 0.177478 -8.6900e-06
19:21935009 G A 0.135708 -1.6669e-04
19:21940268 G T 0.032298 8.7785e-06
19:21941366 A G 0.091634 -5.9981e-05
19:21948570 C T 0.138422 -1.5839e-04
19:21955380 A G 0.403781 5.5340e-05
19:21957137 T C 0.437794 -1.0983e-05
19:21957871 T G 1.959934 5.0667e-05
19:21962370 G A 0.040111 3.6889e-05
19:21963691 T C 0.041542 -2.8480e-05
19:21982409 G A 0.065003 3.5713e-05
19:22001761 T C 0.027634 -1.2632e-04
19:22019133 A G 0.044986 -2.3518e-05
19:22021575 C T 0.048690 -3.9490e-06
19:22025509 A T 0.028832 3.6000e-05
19:22029417 G A 0.110901 -1.5601e-05
19:22029556 T G 0.179097 -1.4114e-05
19:22030057 A G 0.728509 -2.2747e-05
19:22032658 A G 0.079031 2.4798e-05
19:22034057 A G 0.167374 5.1589e-05
19:22041119 G T 0.402574 -1.1962e-04
19:22045128 C T 0.382726 1.4804e-05
19:22055253 T C 1.057836 -3.0697e-05
19:22062158 C T 0.385930 1.5218e-05
19:22062351 C T 0.050481 -5.3949e-05
19:22068858 C T 0.333696 -1.3119e-04
19:22069241 T C 0.052068 3.2402e-05
19:22075059 A G 0.372382 4.0855e-05
19:22075704 G T 0.354202 -8.6538e-06
19:22098198 A G 0.024492 3.0736e-05
19:22100319 A G 0.996826 -4.0362e-05
19:22102503 C T 1.583917 -1.1272e-05
19:22106166 T C 0.028975 -8.4425e-05
19:22112089 T C 0.135952 6.4434e-05
19:22114065 T C 0.056713 6.7526e-05
19:22116436 G A 0.040202 -5.2728e-06
19:22123840 T C 0.370142 -6.1314e-05
19:22130311 C T 1.162658 1.1181e-05
19:22140211 A G 0.056155 2.1714e-05
19:22158299 A C 1.162301 9.9429e-06
19:22159020 T C 0.024015 -3.9173e-05
19:22161919 A G 0.052211 1.0443e-04
19:22218800 G A 0.040981 -2.9362e-06
19:22223356 A G 0.073682 1.7749e-05
19:22228340 T C 0.284013 -1.4362e-05
19:22256396 A G 1.122835 1.5577e-05
19:22278121 C T 0.534715 -1.2189e-05
19:22279541 C T 1.150136 3.2166e-06
19:22306448 A C 0.055392 7.1924e-05
19:22317759 G A 0.676074 1.5840e-05
19:22347554 G A 0.109706 -8.7091e-05
19:22360919 T C 0.700657 -1.6803e-05
19:22364233 T C 0.296775 -1.5278e-04
19:22377109 A C 0.483046 8.8170e-06
19:22377487 T C 0.051809 6.5286e-05
19:22377604 T C 0.701767 -1.3850e-05
19:22405414 T C 0.077599 -4.1982e-05
19:22407824 C T 0.659034 1.6932e-06
19:22423526 A G 0.050799 -8.9001e-05
19:22425239 G A 0.171898 1.2902e-04
19:22425589 A G 1.234077 -2.5256e-05
19:22425682 C T 0.394693 -1.1629e-05
19:22444291 C G 0.060485 1.6225e-05
19:22445651 T C 0.759600 -1.1520e-05
19:22449420 G A 0.320443 -1.9327e-04
19:22449958 T C 0.134257 1.0103e-05
19:22450922 G A 1.579977 -2.0416e-05
19:22462015 T C 0.063977 7.0222e-06
19:22477395 G A 0.236677 -7.8059e-05
19:22510418 A C 0.077431 -6.6348e-05
19:22511980 T C 0.102709 -9.4088e-05
19:22515251 T G 1.064418 5.3804e-06
19:22521619 A G 0.034596 8.7977e-05
19:22529531 A C 0.317019 3.1641e-05
19:22529540 G A 0.109340 4.8213e-05
19:22529868 T C 0.290826 -6.1192e-05
19:22532516 G A 0.056239 -1.6422e-05
19:22539115 C T 1.055181 3.7175e-06
19:22556518 T G 0.102712 -5.3240e-05
19:22558770 G A 0.062825 -8.1147e-06
19:22578548 G A 0.056736 -1.9103e-05
19:22587866 T C 0.037784 -8.6812e-06
19:22588578 A G 0.031390 -5.7629e-05
19:22600624 T C 0.947461 1.3258e-06
19:22607800 T G 0.065743 -4.6052e-06
19:22610527 T C 0.083185 -6.5305e-05
19:22613229 C T 1.749727 7.8005e-06
19:22628842 T C 0.384855 1.2370e-05
19:22633116 A G 0.409607 -1.5696e-05
19:22635383 A G 0.812616 -1.4956e-05
19:22646085 A G 0.099434 7.9828e-05
19:22647744 G A 0.193064 1.2482e-04
19:22664872 T C 0.269819 -1.0476e-05
19:22666958 C T 0.398569 -1.3687e-05
19:22671000 G T 0.507756 -2.5776e-05
19:22671140 C A 0.052188 -1.2063e-05
19:22676305 T C 0.362914 -2.0987e-05
19:22680542 A G 0.094653 2.9420e-05
19:22686205 C T 0.031325 -1.1574e-05
19:22686566 G A 0.246544 -8.8065e-06
19:22692436 A G 0.128236 -2.6774e-04
19:22693766 G A 1.112839 -1.7434e-05
19:22695709 A C 0.032948 9.9743e-05
19:22696100 G T 0.098096 2.4796e-05
19:22696688 T C 0.038465 3.5663e-05
19:22709845 A C 0.528762 1.5025e-05
19:22709951 T G 0.120953 6.2432e-06
19:22710077 A G 0.158042 -1.0775e-05
19:22712746 A G 0.021341 -8.5221e-05
19:22715633 C A 0.276775 4.9470e-06
19:22718095 T C 0.030620 -2.2246e-05
19:22729122 G A 0.567977 -5.3818e-06
19:22729318 A C 0.449222 -1.3050e-05
19:22730114 T C 0.693442 -2.2359e-05
19:22730500 C T 1.380853 -2.5832e-04
19:22730741 C A 0.258252 5.4547e-05
19:22731058 A G 0.026128 -1.2514e-05
19:22740700 T C 0.030156 -6.9623e-06
19:22741675 T C 0.103338 5.1598e-05
19:22749478 A G 0.073708 8.8387e-05
19:22750932 G A 0.102017 5.2448e-05
19:22765256 G A 0.072413 7.6657e-05
19:22772400 A C 0.116477 1.6450e-04
19:22774004 T C 0.151622 -7.7236e-05
19:22776235 A G 0.156874 1.7709e-05
19:22778594 C T 0.028628 7.7150e-05
19:22783220 A C 0.061845 1.1140e-04
19:22785453 A G 0.054512 -2.7721e-05
19:22786020 T G 0.273799 -4.0916e-05
19:22787875 T C 0.054178 -3.3391e-05
19:22790859 G A 0.379208 -7.0475e-06
19:22794881 G A 0.037735 9.6145e-05
19:22795101 C T 0.426648 1.8840e-05
19:22795425 A G 0.109817 4.9869e-05
19:22798508 A G 0.070897 1.3119e-04
19:22799293 G T 0.471692 2.0486e-05
19:22801465 A G 0.112316 1.4138e-04
19:22809599 A C 0.163894 5.8058e-05
19:22824508 C T 0.058962 3.0432e-05
19:22831067 A G 0.323903 4.0215e-05
19:22862809 C A 0.228959 1.5014e-04
19:22873262 T C 0.227125 1.4870e-04
19:22898319 A C 0.060050 9.5655e-05
19:22907330 A C 0.025849 9.9323e-05
19:22909691 G A 0.044590 2.7697e-05
19:22936708 T C 0.166783 6.6308e-05
19:22942325 C G 0.551814 1.0081e-04
19:22942335 A G 0.167526 6.5091e-05
19:22952111 G A 0.221724 9.2046e-05
19:22968965 C T 0.082371 -1.4838e-04
19:22977282 G C 0.053477 4.4748e-05
19:22987722 A G 0.058456 -1.3691e-04
19:22993956 A G 0.054710 -5.4547e-05
19:22997307 T C 0.341619 2.6674e-05
19:23007349 A G 0.287132 1.4300e-04
19:23019283 G A 0.069560 -1.3556e-04
19:23024001 C T 0.594210 8.7743e-05
19:23029147 G A 0.295568 1.2859e-04
19:23056535 G A 0.066194 3.4921e-05
19:23065113 T C 0.072140 1.8327e-05
19:23065123 T C 0.301599 8.3828e-06
19:23065177 A G 0.244564 1.4709e-04
19:23079898 G A 0.352437 5.7237e-05
19:23086017 A G 1.633409 -5.3049e-05
19:23089268 A G 0.157701 7.3915e-05
19:23091911 C T 1.548285 -3.7748e-05
19:23092231 A G 0.033262 3.0834e-05
19:23093984 A G 0.098194 5.7691e-05
19:23094266 A G 0.021597 -7.8484e-06
19:23097741 T A 0.043328 1.4698e-05
19:23114797 A G 0.076434 2.9490e-05
19:23123102 C T 1.957870 1.2487e-05
19:23150326 G A 0.065243 -4.1165e-05
19:23166913 C T 0.285565 2.0788e-05
19:23173631 T C 0.071682 -3.8900e-05
19:23175433 T C 0.046684 3.9297e-05
19:23199441 A G 0.421234 2.4744e-05
19:23205816 T C 0.037703 3.8327e-05
19:23207354 T G 0.050121 5.6690e-05
19:23228410 C T 0.624194 1.1120e-04
19:23235972 G A 0.043396 1.2745e-04
19:23237309 A G 0.030568 2.6154e-05
19:23259625 C A 0.496217 -1.1716e-05
19:23281024 T C 0.032889 4.0866e-05
19:23284350 T C 1.303948 -6.9348e-05
19:23353326 A G 1.260462 -2.7049e-05
19:23370420 G A 1.807959 -4.1720e-05
19:23380260 T C 0.251893 -5.8303e-05
19:23388145 G T 1.469219 -2.2888e-04
19:23393286 C T 0.608984 -5.5379e-06
19:23395317 G A 0.306409 6.5187e-06
19:23417651 T C 1.729697 -3.0757e-05
19:23421735 A G 1.119700 -6.9187e-06
19:23430351 G A 0.302134 -2.4651e-05
19:23438838 C T 1.113011 -6.2650e-06
19:23443731 T C 0.091942 5.0703e-05
19:23447373 C G 0.040228 3.5948e-05
19:23456998 T C 0.033181 6.9703e-05
19:23458931 G T 1.139116 -9.5122e-06
19:23464969 T C 0.508194 -1.1316e-05
19:23465137 G T 0.897801 2.2448e-05
19:23467962 G A 0.078128 7.3527e-05
19:23476810 G A 0.033451 -2.8337e-05
19:23476834 C T 0.068752 3.5558e-06
19:23479490 C G 0.654944 -6.3315e-06
19:23483927 T C 0.368091 -1.7693e-05
19:23489219 G A 0.028079 -1.9574e-06
19:23526022 C G 0.094250 -5.2817e-05
19:23528062 T C 0.523218 1.0820e-05
19:23545516 C G 0.117078 -2.5219e-05
19:23546049 A C 0.038238 9.3299e-06
19:23555298 T C 0.523394 7.7512e-06
19:23558905 G A 0.026193 2.5229e-05
19:23567697 C T 0.780707 -2.0546e-06
19:23569065 T C 0.436434 3.1424e-05
19:23588441 A T 0.041000 1.9967e-05
19:23599638 G C 0.023168 2.0347e-05
19:23611747 T C 0.121648 -3.7774e-05
19:23620632 C T 0.406748 4.2197e-05
19:23622615 C T 0.528058 1.1038e-05
19:23625662 T G 0.252695 2.0326e-05
19:23625939 T C 0.029419 1.0517e-04
19:23633079 C T 0.407959 5.1151e-05
19:23642611 T C 0.061306 -5.8140e-05
19:23646411 A G 0.782788 1.3275e-05
19:23647039 A G 0.099314 5.6280e-05
19:23647079 C T 0.032010 -5.2148e-05
19:23647327 T C 0.026946 2.0040e-05
19:23656542 T C 0.114776 1.5173e-05
19:23666679 G A 0.220305 1.5745e-05
19:23669376 A G 0.040189 -4.6338e-05
19:23703174 G A 0.056012 2.3499e-05
19:23703329 A G 0.064220 2.9777e-05
19:23704463 G A 0.855778 -1.6505e-06
19:23705539 C T 1.901975 -2.8343e-05
19:23705776 A C 1.431737 1.4577e-05
19:23711555 C T 0.069255 -3.4769e-05
19:23712588 G A 0.305367 1.0658e-05
19:23727470 A G 0.693046 8.2709e-06
19:23728457 A G 0.020211 -1.3139e-05
19:23730219 T C 0.047200 -3.7886e-06
19:23730930 A G 0.042857 4.7141e-05
19:23749873 C T 0.058047 -1.8608e-04
19:23753052 G A 0.545536 -8.8399e-06
19:23754225 C A 0.198822 1.8694e-06
19:23760685 T C 0.056720 1.0684e-05
19:23763379 T G 0.906668 7.2308e-06
19:23763992 T C 0.116354 -7.2326e-05
19:23787727 A G 0.902666 1.4962e-05
19:23792931 A G 0.086133 -1.1055e-05
19:23804126 G T 0.079673 -1.1748e-04
19:23838240 C T 0.057635 -2.5297e-04
19:23842818 T C 0.041734 1.1608e-04
19:23842939 G A 0.570129 -4.5458e-06
19:23853324 T C 1.836106 5.9455e-05
19:23868654 A G 0.028047 9.4968e-06
19:23884680 T C 0.353709 -1.4246e-05
19:23899814 T C 0.114007 2.9632e-06
19:23910097 A G 0.087940 -1.5857e-06
19:23920778 T C 0.040264 -5.7985e-05
19:23934998 C T 1.150015 2.2828e-05
19:23944559 G C 0.036722 1.7816e-05
19:23958819 T C 0.089489 -1.9226e-05
19:23969121 A G 0.162995 -4.2609e-05
19:23995568 T C 0.057833 -2.9915e-04
19:24000793 C G 0.046729 4.3459e-05
19:24001773 A G 0.695101 -1.1930e-05
19:24006227 C T 1.968506 5.8909e-06
19:24021327 A G 0.349483 3.2562e-05
19:24024887 C T 1.066892 3.6190e-05
19:24041525 A G 0.028981 6.9447e-06
19:24047360 A C 0.777134 3.0719e-05
19:24053751 T C 0.290479 8.0567e-06
19:24054026 A T 0.044126 2.4575e-06
19:24055104 C T 0.237157 -4.1507e-05
19:24057266 A G 0.110210 3.0595e-05
19:24067865 T C 0.099249 9.2134e-05
19:24070498 C A 0.039553 -5.5056e-05
19:24070778 A G 0.251604 -1.9419e-05
19:24072882 G A 0.043633 -1.1912e-04
19:24079510 A G 1.967127 -2.3224e-05
19:24125287 A G 1.798494 -9.5453e-05
19:24127624 G T 0.052117 2.7723e-05
19:24139767 T C 0.020312 8.9584e-06
19:24149545 T C 1.530304 -9.9544e-05
19:24149908 G T 0.111368 -1.5740e-05
19:24160329 G A 0.457141 -2.5586e-05
19:24161870 G T 0.035148 2.1853e-05
19:24164206 C T 0.033383 -2.2518e-05
19:24166081 G A 0.051958 -6.6938e-05
19:24169805 G C 0.032383 2.7197e-05
19:24179959 T A 0.046213 5.0282e-05
19:24186208 A G 0.205949 1.5018e-05
19:24217122 C T 0.097350 2.4451e-05
19:24217139 T C 0.058450 -1.9121e-05
19:24233294 C T 0.058281 1.2039e-05
19:24236645 T C 0.363099 1.5858e-05
19:24240656 G A 0.125120 1.6020e-05
19:24240905 T C 0.324124 -2.9636e-05
19:24248288 A G 0.052961 -7.2538e-06
19:24253557 G A 0.307626 -1.6728e-05
19:24255870 T G 0.148321 -3.5851e-06
19:24262325 C T 0.046940 7.7254e-05
19:24305439 T C 0.202944 8.7171e-06
19:24322381 C T 0.023282 4.2441e-05
19:24330167 T C 0.115886 -1.1900e-05
19:24339807 G A 0.042769 6.0709e-05
19:24340241 A G 0.104646 3.1893e-05
19:24345778 C T 0.040919 -6.4607e-06
19:24356598 A G 0.068216 3.1146e-05
19:24362331 A G 0.054363 3.7388e-06
19:24364901 T C 0.083945 -8.8788e-06
19:24364970 G C 0.033282 -1.8423e-05
19:24368053 G A 0.850397 3.5042e-06
19:24369562 C A 0.415073 -1.3525e-05
19:24371555 A T 0.032032 2.3136e-06
19:24371875 T G 0.035872 2.1197e-05
19:24373539 T G 0.261802 3.4313e-05
19:24373829 A G 0.073039 6.4522e-05
19:24375177 A T 0.324913 -1.2910e-06
19:24375888 G T 1.660949 3.1706e-05
19:24422173 C G 0.110930 2.6980e-05
19:24424589 T C 0.111862 7.2289e-05
19:24424905 C T 0.029815 5.4332e-06
19:24438442 A G 0.279677 -5.8250e-06
19:24451636 C T 0.531862 2.7908e-05
19:24452081 A C 0.041841 -5.4624e-05
19:24455949 T G 0.042068 9.4447e-05
19:24460170 A G 0.027112 5.3745e-05
19:24475700 T G 0.032561 2.2840e-05
19:24489990 A G 0.032691 -3.2864e-05
19:24490299 A G 0.088898 2.4467e-05
19:24497789 T C 0.056035 1.1699e-05
19:24503985 A C 0.055038 2.0646e-05
19:24505670 A C 0.022740 -5.0560e-06
19:24506468 T C 0.110083 6.1981e-05
19:24508765 T C 0.054094 -1.6705e-05
19:27751259 A G 0.022451 -1.1514e-05
19:27764782 G C 0.044084 7.9849e-06
19:27775514 T G 0.111037 9.6633e-05
19:27815701 C A 0.850536 7.5508e-06
19:27902897 T C 0.023061 -8.4742e-06
19:27916659 G T 1.665915 1.4258e-05
19:27925741 A G 0.021711 -1.7712e-06
19:27951768 G A 0.415976 2.3023e-05
19:27957925 G A 0.114114 -1.2196e-04
19:27980320 T C 0.061328 2.1291e-05
19:27982892 G A 0.437716 1.9976e-05
19:27991717 T C 0.059485 -1.6412e-06
19:27995663 C T 0.121667 9.7644e-06
19:27995745 A G 0.282916 -1.2432e-06
19:28001564 G T 0.420013 1.8865e-05
19:28016499 G C 0.054996 1.5238e-05
19:28016953 T C 0.022454 -5.1982e-06
19:28019803 G C 0.066502 1.8042e-05
19:28028452 C T 0.030396 4.0176e-05
19:28040672 A C 0.113718 5.5303e-06
19:28041084 A G 0.113108 8.0273e-06
19:28048684 A C 0.330009 -6.6933e-06
19:28068991 T C 0.093698 1.6978e-05
19:28070483 C T 0.063029 3.8559e-05
19:28070846 A G 0.466953 7.6954e-06
19:28073564 A G 0.036336 -4.5293e-05
19:28077014 C T 0.178153 8.2788e-06
19:28118617 T C 1.776400 -4.5573e-05
19:28127084 A C 0.042149 2.1085e-05
19:28141550 A G 0.054185 -3.8214e-06
19:28151265 T C 0.112894 -8.8935e-05
19:28165125 T C 0.029783 4.5184e-05
19:28168589 G A 1.069836 4.2762e-05
19:28182937 C T 1.821990 -1.4998e-05
19:28209961 T C 0.046203 -1.4584e-05
19:28211945 A G 0.286814 -6.6498e-06
19:28225540 T C 0.060306 -9.1993e-06
19:28228748 G A 1.580844 -2.2426e-05
19:28230529 A G 0.051536 -2.6002e-05
19:28233061 A G 0.104510 -5.6110e-05
19:28243145 T G 0.110732 5.9330e-05
19:28248720 G A 1.690355 6.3128e-06
19:28254459 A G 0.049287 1.5169e-05
19:28257867 C T 1.976803 2.8550e-06
19:28258323 A G 0.321745 -2.7398e-07
19:28276821 T C 0.047664 3.1462e-05
19:28292429 A G 0.069479 2.7861e-05
19:28295716 G T 0.042902 1.6133e-05
19:28296631 G A 1.652299 -1.5352e-06
19:28303250 A G 0.420948 -6.2621e-06
19:28324767 A C 0.439274 1.3078e-05
19:28332962 A G 0.087291 -9.3350e-06
19:28334171 A G 1.519476 -3.0212e-05
19:28336804 C A 0.053802 -3.9297e-06
19:28342243 G A 1.977111 -1.1633e-06
19:28370633 A G 0.048836 -2.3807e-05
19:28381105 A C 0.200344 4.2543e-05
19:28386094 T C 1.867301 -5.8315e-05
19:28398984 C T 0.756432 3.6372e-07
19:28401593 A G 0.046242 -1.8083e-05
19:28402233 A G 0.072059 -9.9845e-05
19:28404607 C A 0.093630 -2.6958e-04
19:28407608 T C 0.030744 6.5801e-05
19:28411824 C T 0.078638 6.3070e-05
19:28412458 G A 0.239634 1.4612e-05
19:28414634 G C 0.362576 -6.7196e-06
19:28424869 G C 0.396426 2.3844e-05
19:28451242 C T 1.151132 2.1976e-05
19:28451369 T C 1.132148 -3.2285e-05
19:28454294 G C 0.044314 3.3735e-05
19:28457604 A C 0.050978 -7.5115e-05
19:28460549 G A 0.248410 1.8080e-04
19:28463783 A G 0.121800 -5.7397e-05
19:28465772 C T 0.035664 2.2104e-05
19:28466735 A G 1.219770 -5.5342e-06
19:28471934 C T 0.022188 5.7528e-05
19:28473282 G A 0.355968 4.1061e-05
19:28481413 A G 1.802535 -1.6545e-05
19:28490006 T C 0.037245 1.3943e-05
19:28492811 T C 0.152060 4.1191e-06
19:28493032 T C 0.021662 1.4333e-04
19:28496053 G A 0.347542 -1.1054e-05
19:28501323 T C 1.413259 1.7265e-05
19:28502329 T C 1.050176 3.1907e-05
19:28517625 A G 0.116341 1.3918e-05
19:28524691 T C 0.356309 -1.8693e-05
19:28529700 T C 0.028615 -6.4966e-05
19:28531621 A G 0.140340 1.4831e-05
19:28532239 C T 0.137928 4.9620e-06
19:28537639 G T 0.039582 7.3809e-05
19:28538863 A G 0.050790 5.1367e-05
19:28550010 C T 1.030283 -2.8182e-06
19:28554581 T C 0.119843 -2.6347e-05
19:28566063 C T 0.858349 -3.2380e-04
19:28571149 T C 0.157409 1.4016e-05
19:28576562 C T 0.022480 4.1866e-06
19:28585824 A G 0.043513 1.1050e-05
19:28586861 T C 0.698103 -3.8206e-04
19:28587534 G A 0.277476 -1.9564e-05
19:28597399 A G 0.075113 -7.0230e-05
19:28608226 C T 0.447700 5.8191e-06
19:28613100 C T 0.157046 4.2629e-05
19:28626726 C T 0.277583 -9.4726e-06
19:28635580 T C 0.142281 6.0081e-05
19:28636232 C T 0.819793 -1.1322e-04
19:28636412 T C 0.040017 -1.0415e-04
19:28637480 T C 1.637346 2.9134e-05
19:28637578 C T 0.431698 1.0804e-04
19:28638041 T C 0.041935 -7.0325e-05
19:28638670 A G 0.035233 2.0353e-05
19:28639253 A G 0.025070 -4.3908e-05
19:28640442 A G 0.066927 9.1772e-05
19:28640799 T G 0.031172 2.5091e-06
19:28641137 A G 0.144926 4.7841e-05
19:28641647 G C 0.759561 -8.0364e-06
19:28642296 G A 0.030796 3.5555e-05
19:28644659 T C 0.702478 1.4500e-05
19:28647940 A G 0.121531 8.5405e-05
19:28651771 A G 0.048673 1.4029e-05
19:28652149 A G 0.047855 4.7486e-06
19:28654939 G A 1.072215 5.8613e-06
19:28675899 T C 1.741830 4.0185e-05
19:28684431 C A 1.774187 3.7720e-05
19:28689127 C T 0.044545 5.7272e-06
19:28700623 T C 1.815878 -1.5402e-05
19:28706198 G A 0.437449 1.5570e-04
19:28713777 C T 0.027300 5.1981e-05
19:28718178 A C 0.509382 -1.3236e-05
19:28719141 T C 0.112284 -1.3561e-04
19:28721326 C G 0.053075 1.6128e-05
19:28721782 G A 0.057060 9.1148e-06
19:28723140 C T 0.860384 2.1684e-05
19:28735650 C T 0.045402 -8.9820e-05
19:28743692 A G 0.062796 2.8099e-04
19:28752366 G A 0.335293 -2.8361e-06
19:28754354 A G 0.031029 -2.4910e-05
19:28757910 G A 1.454551 1.6788e-05
19:28758493 G T 0.052656 -2.6479e-06
19:28778454 C T 0.988809 1.5420e-05
19:28782862 T C 0.666256 1.4182e-05
19:28795748 A G 0.040763 -5.5793e-05
19:28796676 T G 0.185225 -6.3547e-05
19:28805909 G A 0.317383 -8.3740e-06
19:28807469 G A 0.239871 1.6811e-05
19:28813329 A G 0.082134 -4.9603e-05
19:28815146 T C 0.077603 -4.6010e-05
19:28825495 G A 1.002210 1.2651e-05
19:28830897 T C 0.023223 -5.4913e-05
19:28837785 T C 1.560937 -5.4029e-06
19:28840011 G A 0.860390 -1.0180e-05
19:28843848 A G 0.059933 1.1047e-05
19:28847002 C T 0.702777 3.3177e-06
19:28854341 G A 0.338921 -4.0033e-06
19:28858235 T C 0.024996 -6.3669e-05
19:28858360 T C 0.027754 1.0560e-05
19:28865562 G A 0.048183 -1.9950e-04
19:28872257 T G 0.095182 3.9220e-05
19:28875236 A G 1.485107 2.1606e-06
19:28877503 A G 0.025242 -1.0604e-04
19:28878692 A G 0.030263 3.0417e-05
19:28891967 T C 0.093416 -4.4082e-05
19:28895255 C T 1.541956 1.8704e-05
19:28896805 C T 0.100609 -1.3551e-05
19:28903474 G A 0.662477 4.0087e-05
19:28905043 G A 0.071533 8.1227e-06
19:28906836 C T 0.744530 4.7621e-05
19:28908521 T C 0.069170 -1.0963e-03
19:28914248 T C 1.548665 2.2216e-05
19:28914675 T G 1.826125 1.6308e-04
19:28914861 A G 0.037949 -1.4022e-05
19:28916284 G A 0.035801 4.2513e-05
19:28916594 G A 0.091553 9.4212e-06
19:28917565 G A 1.148029 2.2688e-05
19:28919302 A G 0.045366 5.0816e-05
19:28920973 G T 0.118119 6.4728e-06
19:28930300 T G 0.039614 5.6490e-05
19:28930615 G T 0.073292 -1.4813e-05
19:28934684 T C 0.039618 -6.8230e-05
19:28935319 C A 0.163631 7.2980e-06
19:28937303 C T 0.162265 6.3344e-05
19:28937905 A G 0.749876 -2.7199e-05
19:28949901 T C 0.085457 -1.0469e-04
19:28951414 T C 1.551463 3.2579e-06
19:28957736 C T 0.058823 -1.9702e-05
19:28960903 T C 0.949918 2.2412e-05
19:28974774 C T 1.705127 1.0598e-04
19:28979951 G A 0.261559 2.4796e-05
19:28984457 A G 0.020137 5.5016e-05
19:28985846 G C 0.041364 -4.1025e-05
19:28993359 T C 0.832974 -4.3940e-05
19:28993537 C A 0.047670 1.3245e-04
19:28995008 T C 0.035223 1.0330e-04
19:28995669 C T 0.102576 1.3028e-05
19:28996386 T C 0.034233 1.5617e-05
19:29003064 G A 0.648920 2.5253e-05
19:29003067 C T 0.275185 -4.1576e-05
19:29012523 A G 0.104208 -7.1714e-05
19:29025886 C A 0.031854 7.4022e-06
19:29034950 C A 1.824739 4.0498e-05
19:29040045 T C 0.562404 2.5080e-06
19:29044574 C A 0.042049 -7.0484e-06
19:29048925 G A 1.819033 3.0039e-06
19:29058117 G A 0.027313 -2.7724e-05
19:29065673 C T 0.126380 1.1548e-04
19:29082698 T G 0.550554 -3.6371e-06
19:29098275 C T 0.041322 -3.3525e-05
19:29098332 A G 0.040734 -4.1658e-05
19:29099106 T G 0.041377 -2.8765e-05
19:29107018 C T 0.333345 -3.3299e-05
19:29108704 C T 0.069780 1.1934e-04
19:29119554 G T 0.929431 -2.0484e-05
19:29131218 T C 0.046177 8.1617e-05
19:29137209 C T 1.371045 -2.0102e-05
19:29142119 A G 0.026349 -8.6668e-06
19:29150490 A G 0.906396 -2.2394e-05
19:29154853 T C 0.051533 8.6183e-06
19:29176742 C A 0.075843 5.9120e-05
19:29191959 A G 0.121284 8.5512e-05
19:29195101 C T 0.080676 -3.1205e-05
19:29198305 C G 0.045629 -2.5767e-05
19:29200002 A G 0.589120 -4.5376e-06
19:29214739 T C 0.333855 -3.8060e-05
19:29218970 C T 0.832746 -5.8649e-05
19:29222661 A G 0.871277 -2.0501e-05
19:29226742 G T 0.558445 -1.7307e-05
19:29228056 A G 0.423743 -2.3444e-05
19:29228263 T C 1.846810 -5.2451e-05
19:29235703 C T 0.806329 -2.5484e-05
19:29245208 G T 1.241276 -4.6561e-05
19:29247283 T C 0.209640 -5.8176e-06
19:29258200 T C 0.020718 -5.7296e-05
19:29274694 T C 0.211899 -1.7684e-04
19:29282022 C A 0.076697 9.9065e-05
19:29292188 A C 0.110602 2.5544e-05
19:29302701 C T 1.504299 -1.9008e-05
19:29312485 G A 1.319561 -3.0050e-05
19:29315486 A G 0.124348 7.0413e-05
19:29317054 C T 1.323167 -4.9830e-05
19:29317172 G T 0.028124 -1.5372e-06
19:29320726 C A 0.025245 -2.8786e-05
19:29322264 C T 0.458411 4.7558e-06
19:29325498 A G 0.041773 2.3708e-05
19:29325795 G A 0.035275 4.0900e-05
19:29331929 T C 0.092127 -2.8173e-05
19:29335032 T C 0.103144 -6.9557e-05
19:29335480 A G 0.126578 3.0795e-05
19:29336664 T C 0.289450 7.9966e-07
19:29344527 T C 0.044707 9.8605e-05
19:29347340 T C 0.020228 5.4811e-05
19:29352675 C A 0.032334 8.2692e-05
19:29357319 C A 0.021380 -6.2886e-06
19:29361872 C T 0.031344 1.0102e-05
19:29362764 G A 0.058118 -4.7428e-05
19:29368930 C T 0.937876 -2.5341e-05
19:29371557 C A 1.571551 -3.0740e-04
19:29373446 G A 0.024755 -1.0528e-04
19:29374599 A C 0.375576 -3.3361e-05
19:29377814 A G 1.811509 -9.2788e-05
19:29378120 C A 0.096714 -6.1620e-05
19:29382942 G A 0.132518 2.7455e-05
19:29384049 C A 0.149331 6.4703e-05
19:29384112 T C 0.997741 7.7129e-06
19:29392454 T G 0.281361 6.7604e-05
19:29395781 A G 0.026427 -2.4402e-05
19:29396344 T C 0.999211 -1.4827e-05
19:29398494 A G 0.194881 -2.2330e-06
19:29401976 C T 0.026599 -7.4310e-06
19:29402035 G A 1.282393 1.7486e-05
19:29405089 T G 0.028468 -7.0435e-05
19:29409510 C T 1.260962 2.1176e-05
19:29415548 A G 0.713644 -1.3624e-05
19:29417330 T C 0.186806 1.1283e-05
19:29420446 T G 1.410766 2.3765e-04
19:29423609 A G 1.412181 2.8099e-04
19:29447925 G T 0.039007 9.9109e-06
19:29453299 G A 0.230004 3.4924e-05
19:29463254 T G 0.102017 -4.9186e-06
19:29475815 C T 0.051812 -6.1641e-05
19:29477912 A G 0.029397 3.5928e-05
19:29480853 G A 1.669875 1.1906e-05
19:29481855 T C 0.033152 1.2048e-06
19:29483103 A G 0.052438 -6.6640e-05
19:29486865 A G 0.348516 -1.9787e-05
19:29488446 G T 0.353274 -1.1386e-05
19:29490697 G A 1.933430 -5.1014e-05
19:29494686 T C 0.074682 -9.4920e-05
19:29496714 C T 0.739343 -2.3509e-05
19:29501786 A G 1.571142 7.6724e-07
19:29504552 T C 1.429043 9.3737e-06
19:29505798 C T 1.703069 -3.1118e-06
19:29508489 A G 1.126812 5.4328e-05
19:29515771 C T 0.395583 -1.4263e-04
19:29518869 C T 0.581181 -5.3627e-05
19:29521294 A G 0.043259 3.7222e-05
19:29525308 G A 0.139707 -1.2879e-04
19:29527839 A G 0.558062 1.4171e-05
19:29531195 A G 0.032860 6.6368e-06
19:29537189 T C 0.024392 -9.5648e-05
19:29541459 A C 0.113663 -9.4192e-06
19:29545730 T C 0.206001 -1.6580e-04
19:29556972 C T 0.245911 -1.8791e-05
19:29562733 C T 0.081238 9.1141e-06
19:29568915 T C 0.105279 -6.2507e-05
19:29572039 G A 0.566462 1.2950e-05
19:29574837 T C 0.170619 7.5597e-05
19:29575619 T C 0.245152 -2.2971e-05
19:29579153 T G 0.148250 4.9173e-05
19:29583826 T C 0.988000 2.1677e-06
19:29589082 A G 0.065233 2.5395e-05
19:29590888 T C 0.064409 1.6589e-04
19:29594192 T C 0.049666 3.4380e-05
19:29594621 T G 0.029543 -3.1724e-05
19:29603139 T C 0.041283 -1.1605e-04
19:29604802 T C 0.093526 -5.7127e-06
19:29606361 G A 0.672104 -2.8641e-05
19:29611377 T C 0.558195 -3.2665e-05
19:29619409 G T 1.397420 -8.0979e-06
19:29620129 C T 0.108609 2.5462e-05
19:29634981 A G 0.044983 -4.2325e-05
19:29635128 G A 0.112680 1.1485e-04
19:29635277 T G 0.604684 2.0376e-05
19:29639464 G A 0.052214 7.8221e-06
19:29643858 G A 0.701284 -3.4557e-05
19:29654388 T C 0.073033 -1.6688e-06
19:29659141 C A 0.085938 3.9962e-05
19:29673890 G T 1.905182 3.2437e-05
19:29675112 A G 0.247378 5.2525e-05
19:29676514 A C 0.251643 5.1969e-05
19:29677766 T C 0.136101 4.0155e-06
19:29680838 T C 1.150343 -3.1934e-05
19:29681344 C T 0.077746 -7.8942e-05
19:29682785 C A 0.289102 -3.4451e-05
19:29693858 A G 0.146289 -9.6453e-05
19:29695371 T C 0.760282 -8.2981e-05
19:29706319 C T 1.838569 -1.0067e-06
19:29707067 C A 0.021753 1.8537e-05
19:29708421 C G 0.052464 2.3427e-04
19:29731293 A C 0.045613 3.5922e-06
19:29731610 G A 0.171921 4.8451e-05
19:29736342 A G 0.520671 1.4253e-07
19:29738641 T C 1.316081 1.7133e-06
19:29749444 C T 0.586111 -1.6566e-05
19:29751114 A G 0.523254 -2.0964e-05
19:29755884 T C 0.473399 1.9433e-05
19:29756330 T C 0.056233 -1.4563e-05
19:29759765 T G 1.919496 2.8824e-05
19:29761474 G A 0.046258 3.9727e-05
19:29774048 T C 0.045038 1.2711e-05
19:29775039 C A 0.021873 4.7690e-05
19:29777240 C A 0.022633 4.8064e-05
19:29777327 G T 0.962275 6.4556e-06
19:29781502 A G 0.699145 -3.1711e-06
19:29787392 A G 0.025875 -2.5963e-05
19:29789395 T C 0.057375 1.8267e-04
19:29789727 G A 0.745858 2.3939e-06
19:29793077 A G 1.734299 9.1649e-06
19:29800978 T C 0.088573 2.7231e-05
19:29802929 T C 0.028826 1.7322e-05
19:29812294 T C 0.833499 1.6546e-05
19:29820529 G A 0.841344 1.5245e-05
19:29828675 A G 0.051630 -4.7958e-06
19:29851078 C A 0.848952 1.1084e-05
19:29854071 T C 0.429007 7.2184e-06
19:29864112 T C 0.323115 1.3932e-05
19:29873748 A G 0.940041 -4.0955e-06
19:29876248 C T 0.097434 -7.8419e-05
19:29877326 G C 0.035489 2.1375e-05
19:29880707 A G 0.926377 -5.9033e-06
19:29886029 C T 0.516159 -3.8114e-06
19:29889598 C T 0.132079 -9.4175e-05
19:29890018 G A 0.631724 -4.2115e-05
19:29891053 G A 0.030413 -6.1212e-05
19:29894462 C T 0.031072 -6.9172e-05
19:29898144 T C 0.241481 -5.4251e-05
19:29898561 A G 0.377796 -7.8572e-06
19:29903677 A G 0.354345 -4.6935e-05
19:29904601 A G 0.050030 -1.8858e-06
19:29907437 T C 0.115886 7.3333e-05
19:29912529 A G 0.177757 -1.2730e-05
19:29916920 C A 0.224152 4.6694e-05
19:29918517 A G 1.096321 -3.4452e-05
19:29918577 A G 0.077966 -4.0789e-05
19:29921071 A G 0.173187 9.3493e-05
19:29922219 A G 0.072883 -1.1235e-04
19:29923487 A G 0.036281 -2.9242e-05
19:29925167 A G 0.934390 -2.4375e-05
19:29926643 A G 0.448459 -3.8046e-05
19:29928415 T C 0.081754 -1.7369e-04
19:29928712 T C 0.867242 5.1315e-05
19:29931900 C A 0.044467 -4.7609e-05
19:29934907 A G 0.022022 -1.4388e-04
19:29937228 C T 0.146760 1.6595e-04
19:29937281 T C 0.045061 5.9345e-05
19:29939913 C T 0.044145 1.5161e-04
19:29941731 A G 0.207485 -1.5056e-04
19:29945801 G A 0.867112 3.9542e-06
19:29947251 T C 0.429809 -1.4391e-04
19:29949075 T G 0.122595 7.8042e-06
19:29956972 C T 0.388877 2.4413e-04
19:29968837 T C 0.210847 -1.2482e-04
19:29971517 A G 1.601448 -3.6467e-05
19:29981460 A G 0.227138 -2.1777e-05
19:29982870 T G 0.058683 5.0164e-05
19:29983973 T C 1.434976 -5.4083e-06
19:29987471 T C 0.462698 -5.6551e-05
19:29989095 A G 0.792665 -1.5181e-05
19:29989468 T C 0.037680 1.8198e-05
19:29994722 T G 0.238225 -3.3386e-05
19:29997906 A G 0.037258 2.2399e-05
19:29998668 A G 0.025177 -8.2940e-05
19:30012512 A G 0.269371 -2.1580e-05
19:30015157 A G 0.756251 1.9219e-06
19:30016450 A G 0.065928 1.1036e-04
19:30018049 T C 0.081608 3.3409e-05
19:30018733 T C 0.118846 -5.8015e-05
19:30020187 G C 0.510768 -7.4721e-05
19:30020752 T C 0.047975 1.2094e-05
19:30024323 A G 0.048096 4.6162e-05
19:30029436 T C 0.119882 -3.2921e-05
19:30030552 A G 0.254986 -1.0261e-05
19:30030578 A G 0.943008 4.4372e-05
19:30038888 C T 0.219643 -2.3986e-05
19:30041392 C T 0.040111 -3.5379e-05
19:30041553 A G 1.085224 5.0710e-07
19:30042328 G C 0.125617 3.2134e-05
19:30043138 T C 0.049254 -3.9107e-05
19:30046175 T C 0.068583 -1.3371e-05
19:30050566 G T 0.251085 -2.4664e-05
19:30053198 T C 0.143625 -7.4890e-05
19:30053798 C A 0.385845 -4.5408e-05
19:30054067 C G 0.739337 1.5151e-05
19:30054617 C T 0.022357 5.9282e-05
19:30055611 A G 0.031633 -2.2092e-05
19:30056335 A G 0.728022 2.6356e-05
19:30058810 C T 1.350879 -9.1268e-06
19:30063414 T C 0.050786 -2.7867e-05
19:30064955 G A 0.537565 -4.7044e-05
19:30067853 G A 0.542450 -2.6552e-05
19:30069369 A G 0.049069 1.8325e-04
19:30071288 A G 0.032178 1.6062e-05
19:30071417 G A 0.707642 -9.6781e-06
19:30072420 T C 1.281004 -3.2435e-05
19:30077328 T C 0.073081 7.7058e-05
19:30077596 A G 0.709015 -5.9189e-06
19:30079604 T C 0.749035 3.7602e-05
19:30079779 C A 0.064461 -8.4629e-06
19:30083910 G A 0.088797 -5.8386e-05
19:30086896 A G 0.029725 7.0277e-05
19:30088059 C A 0.937182 -1.6550e-05
19:30088293 G A 1.030549 1.0315e-05
19:30091937 T C 0.034447 -6.6425e-05
19:30094586 T G 1.672893 1.6198e-04
19:30096708 A G 0.152541 3.0849e-05
19:30100689 C G 0.110739 7.7258e-05
19:30101339 A G 0.027358 3.6682e-05
19:30103548 G T 0.554439 8.6852e-05
19:30104294 T C 0.756033 1.8690e-05
19:30104871 T G 0.056875 1.1144e-06
19:30105969 G T 0.795498 3.2684e-06
19:30106275 A G 0.046716 1.9952e-05
19:30111656 C T 1.144066 1.8341e-05
19:30116022 G A 0.437524 1.0524e-05
19:30117442 G A 1.289112 3.6592e-05
19:30122903 C T 0.843269 2.6183e-05
19:30131336 G C 0.049115 -5.8369e-08
19:30136923 T C 0.046960 6.0670e-05
19:30137035 G A 1.785160 1.9370e-04
19:30137261 C T 0.185547 -1.6169e-05
19:30138140 T C 1.007585 3.0998e-05
19:30148025 G A 0.042945 -3.2495e-04
19:30154437 G A 1.453247 6.2156e-06
19:30155027 G C 1.010289 -3.4635e-06
19:30159275 C T 1.929752 2.6418e-05
19:30159984 A G 0.058794 2.4973e-06
19:30160756 G A 0.028374 -8.6208e-06
19:30162495 G T 0.444675 2.4326e-05
19:30163565 A G 0.094903 1.1445e-04
19:30164574 A G 0.465937 8.8663e-06
19:30170065 T C 0.086353 8.7431e-05
19:30171093 T G 0.262143 4.5632e-05
19:30171271 G T 0.779510 2.0451e-05
19:30182948 A G 0.115669 -6.5352e-05
19:30183330 C T 1.532761 -2.7927e-06
19:30193721 A G 1.521303 -5.5652e-06
19:30197380 C T 0.302154 2.3923e-06
19:30198465 G A 0.694315 7.4901e-06
19:30199851 T C 0.147218 8.4627e-06
19:30201323 A G 0.496129 4.7971e-05
19:30204176 C T 0.162346 -7.7127e-05
19:30205448 T C 0.314455 -4.0234e-05
19:30215181 C T 0.077476 1.4892e-05
19:30217150 C T 1.898599 -3.4433e-05
19:30219615 T C 0.257794 3.9974e-06
19:30221454 C T 0.087041 -1.7665e-05
19:30226476 C T 0.762729 5.5459e-06
19:30228198 T C 0.049972 -1.8486e-05
19:30230249 G A 0.496626 -2.4076e-05
19:30230345 A G 0.123397 -1.3965e-04
19:30231754 C T 1.309661 -3.7844e-05
19:30232105 C T 0.728772 -1.1100e-05
19:30240345 T C 0.053925 -9.6023e-06
19:30241422 G A 1.475908 4.3821e-07
19:30241475 C T 0.626446 -1.3202e-05
19:30244353 T C 0.063763 1.4100e-05
19:30255068 C T 1.146422 3.9315e-05
19:30258569 A G 0.139022 2.7578e-05
19:30260113 C T 0.081601 8.4274e-05
19:30265614 G A 0.084409 1.1996e-05
19:30274623 A G 0.526341 -7.8672e-05
19:30280567 T C 0.214028 1.6972e-05
19:30295633 A G 0.465197 -1.9500e-05
19:30296853 C T 0.659378 4.0099e-04
19:30304018 T G 0.035142 2.8271e-05
19:30304385 C T 0.036502 -1.4719e-06
19:30304483 C T 0.806190 7.2406e-04
19:30304789 G T 0.040264 -7.3222e-05
19:30308385 C T 0.083030 1.4345e-05
19:30325913 T C 0.039274 -3.2669e-05
19:30326771 C G 0.102874 2.8344e-05
19:30328851 T C 0.441383 -2.1310e-05
19:30336837 T C 0.360665 -2.1345e-05
19:30337127 C A 0.884760 8.5155e-05
19:30339093 A G 0.078830 -3.2670e-05
19:30339765 A G 0.038981 -1.6417e-04
19:30349522 G C 1.908301 7.4582e-05
19:30350819 T C 0.051799 -1.1035e-04
19:30352791 C T 0.116766 -7.3899e-05
19:30355448 A G 0.059981 9.7814e-06
19:30356181 T C 1.930119 3.9170e-05
19:30360116 T C 0.339217 1.5976e-05
19:30365074 A C 0.568604 9.0500e-05
19:30366802 A C 1.216660 -9.9500e-05
19:30368922 G T 0.048631 -3.3406e-05
19:30370370 T C 1.087444 -3.1839e-05
19:30372395 T C 0.127737 -1.2810e-04
19:30376718 G T 1.539337 2.6524e-06
19:30378420 C G 0.596712 5.8222e-05
19:30378554 G A 0.830750 -1.6436e-07
19:30378841 T G 1.122634 -1.2513e-04
19:30378942 G T 0.111797 -7.6858e-06
19:30383460 T C 0.130891 4.1925e-05
19:30383554 T C 0.038452 1.7241e-05
19:30395259 T G 0.228290 -2.4746e-06
19:30399256 C T 1.861140 -2.4392e-05
19:30402471 T C 0.024447 1.1995e-04
19:30410228 G T 1.737260 -3.4468e-05
19:30414587 T G 0.178461 2.2854e-05
19:30417876 A G 0.021779 1.8384e-04
19:30418862 A G 1.125500 2.5817e-05
19:30421275 T C 0.034512 1.9652e-05
19:30445395 G T 0.027073 -3.6109e-05
19:30452494 A G 0.022970 -5.2892e-05
19:30455972 C G 0.026700 7.9610e-05
19:30458799 T C 0.051023 -5.7063e-05
19:30461690 C A 1.951372 3.8580e-05
19:30463292 G C 0.037657 -5.1115e-05
19:30466015 C T 0.085055 2.0690e-06
19:30477382 T C 0.048592 -9.9866e-05
19:30497886 T C 0.300531 3.1196e-05
19:30498141 C T 0.052838 -1.1878e-05
19:30504955 A G 0.058235 -1.9952e-06
19:30505396 T C 0.022629 -1.1603e-06
19:30508706 C A 0.325903 -9.7924e-06
19:30511638 C T 0.098035 4.6623e-05
19:30521185 G T 1.890034 -1.0989e-05
19:30541207 T G 1.807137 -1.0292e-05
19:30560024 G A 0.020140 7.2655e-07
19:30565618 C T 0.078275 -1.5984e-06
19:30569433 G T 1.655071 -6.7666e-06
19:30572558 C T 0.037706 4.6285e-05
19:30572756 G A 0.134202 3.5732e-05
19:30577229 C T 0.720654 6.5534e-05
19:30581795 C G 0.358763 1.1024e-06
19:30587532 A G 0.127789 2.8016e-05
19:30588434 C G 0.581512 6.7898e-06
19:30595531 A G 0.054191 -4.8307e-05
19:30596797 A G 0.116448 1.2892e-05
19:30596841 C T 1.202911 -2.4405e-05
19:30597632 G A 1.647167 -5.8551e-05
19:30599463 T C 0.061825 -4.8803e-05
19:30602549 T C 0.085759 7.9140e-05
19:30602910 C T 0.429579 1.2740e-04
19:30603410 T G 0.110502 2.4478e-05
19:30607984 G A 0.039108 1.4948e-04
19:30608028 T C 0.146221 4.9604e-05
19:30610400 G A 1.048660 4.5300e-05
19:30618161 G A 0.061767 1.6611e-05
19:30619897 A G 0.105175 -4.3879e-06
19:30621181 A G 0.094231 -4.3177e-05
19:30626316 T C 0.079839 3.2105e-05
19:30636648 A T 0.363544 5.6022e-06
19:30637701 A G 0.055580 -3.7146e-05
19:30639831 T C 0.913342 4.3048e-06
19:30640689 C A 0.747201 -4.5771e-05
19:30642023 A G 0.373102 1.2088e-04
19:30642734 A G 0.066827 -1.5132e-05
19:30644765 A G 0.050822 6.5579e-05
19:30647280 T C 1.978260 -1.2494e-05
19:30647556 G A 0.024045 6.2945e-05
19:30656451 T C 0.043094 3.9293e-05
19:30670527 G A 0.407436 4.4788e-05
19:30681696 C T 0.032759 8.0710e-05
19:30684725 A G 0.168786 -1.0131e-05
19:30685618 T C 0.024648 8.5441e-05
19:30687222 G A 0.038657 -2.0516e-05
19:30694102 T C 0.020497 3.8041e-05
19:30695468 A G 0.021477 -6.2871e-05
19:30696024 A G 0.021837 -5.3083e-05
19:30704582 T C 0.116630 -8.4052e-05
19:30706975 T C 0.297356 -4.5984e-05
19:30710785 G A 0.546224 -1.2109e-05
19:30715169 G A 0.050329 -2.5960e-04
19:30725858 G T 1.564920 1.3610e-06
19:30726401 G A 0.130427 3.8871e-05
19:30728153 G T 0.095130 1.0736e-04
19:30730695 A G 0.252474 -7.3617e-05
19:30734591 C T 0.272588 -1.6695e-05
19:30735021 T C 0.322517 1.8652e-05
19:30740362 C T 0.040848 -1.2555e-04
19:30741623 C G 0.575215 -3.6624e-06
19:30747112 T G 0.355429 -7.8627e-06
19:30748666 T C 0.062179 -9.0512e-07
19:30750368 T C 0.126377 1.1280e-05
19:30759794 T C 0.053815 3.4607e-05
19:30768628 A G 0.031208 -8.5439e-05
19:30772256 T C 0.412902 -6.0790e-06
19:30776641 T C 0.277372 4.7889e-05
19:30782662 G A 1.901965 -1.1843e-04
19:30786595 T C 0.065269 -1.7304e-04
19:30790428 C A 0.959240 9.0992e-07
19:30791599 T C 0.020987 2.5581e-05
19:30803794 A G 0.072020 1.8085e-05
19:30805849 T C 0.112598 5.5054e-05
19:30806165 A C 0.210010 7.8382e-06
19:30817573 A G 0.283799 -3.9250e-06
19:30818773 C G 1.214950 -5.3487e-05
19:30821354 T G 0.110927 1.6436e-05
19:30821605 C T 0.079151 -4.6185e-05
19:30827371 T C 0.869959 -2.3046e-05
19:30828695 A G 0.428381 8.6985e-07
19:30832210 A G 0.117980 1.0255e-04
19:30834503 C A 1.074146 -3.1368e-06
19:30840169 A G 0.064779 2.9194e-05
19:30840250 T G 1.523335 6.1703e-06
19:30844089 T C 0.628660 3.3910e-05
19:30849140 T C 1.634116 4.5979e-05
19:30849722 A G 0.020984 -1.4288e-04
19:30852084 G A 1.522319 4.6291e-05
19:30852662 C T 0.083318 4.9350e-05
19:30853313 A G 0.112693 -2.6959e-05
19:30855651 A G 1.522173 5.2481e-05
19:30858084 T C 0.638199 4.1030e-05
19:30860721 G A 1.871449 2.8121e-05
19:30860814 A G 0.086762 -2.6809e-05
19:30861683 G A 1.550132 2.3051e-05
19:30867886 T G 0.070813 8.1370e-05
19:30873514 T C 0.683860 2.1977e-05
19:30873795 G A 0.055136 -3.0472e-05
19:30878696 C T 0.062542 -4.3767e-05
19:30880662 A G 1.292316 -2.8419e-05
19:30883251 A G 0.075412 -2.5389e-05
19:30883369 A C 0.033483 -6.0961e-06
19:30883488 T C 0.043824 -4.0558e-05
19:30885459 T C 0.039997 4.3010e-05
19:30894040 A G 0.591684 1.0777e-05
19:30894239 A G 0.076334 -4.8696e-05
19:30895733 A C 1.266133 -4.1872e-06
19:30904136 G C 0.475990 1.3786e-05
19:30909276 A G 0.029368 -3.9295e-05
19:30909504 A G 1.055418 6.1369e-06
19:30910039 A C 0.031409 -8.4440e-06
19:30914411 C T 1.217004 1.7050e-06
19:30922052 A C 0.255025 7.4444e-05
19:30922212 C T 0.164323 1.8787e-05
19:30927154 A G 1.896704 2.3724e-05
19:30930222 T C 1.180516 4.7097e-06
19:30931199 A C 0.074428 -2.5990e-05
19:30932010 T C 0.148120 2.9025e-06
19:30937843 G A 1.377776 3.1896e-05
19:30939748 G A 0.026028 4.2230e-05
19:30943455 A G 1.206605 -3.6622e-06
19:30948861 A G 0.071410 2.8638e-05
19:30952008 G T 0.482475 -3.3726e-06
19:30954080 G A 0.345708 2.6268e-05
19:30954808 A G 0.051744 6.1565e-05
19:30955279 A G 0.566949 1.8198e-05
19:30959041 T C 0.158487 -2.9201e-05
19:30963604 G A 0.294315 9.9493e-06
19:30963730 G A 0.387462 -4.3529e-06
19:30967249 G A 0.174096 -1.2674e-05
19:30970357 C G 0.774540 5.1786e-06
19:30971238 T G 0.037449 7.4208e-05
19:30973192 T C 0.040348 1.7449e-05
19:30973383 G A 0.252627 -7.0215e-06
19:30975704 C T 0.032165 -4.2320e-06
19:30978066 T C 0.100498 2.7101e-05
19:30982538 C A 0.037174 -1.1469e-05
19:30984809 A G 0.060786 3.3110e-05
19:30990570 A G 0.067515 -8.8192e-06
19:30991130 C A 0.107369 -2.7666e-06
19:30995755 T C 0.151323 4.3043e-05
19:31005604 C T 0.040345 -7.7908e-05
19:31007688 T C 0.064182 -6.4446e-06
19:31009539 G A 0.322027 -3.0211e-04
19:31015438 A G 0.549902 3.0615e-05
19:31018429 T C 0.169678 1.3316e-04
19:31023918 A G 0.162959 4.6219e-05
19:31028277 C T 0.307285 -7.3832e-05
19:31029243 C T 0.139652 -6.2465e-06
19:31033240 T C 0.325237 -4.3274e-04
19:31034110 G A 0.059303 -7.6691e-05
19:31039669 T C 0.067226 -5.1687e-05
19:31043722 A G 0.237492 -7.7971e-06
19:31044025 G A 0.739149 -1.9016e-05
19:31050122 C T 0.186712 8.7876e-06
19:31051406 C T 0.798040 -4.3390e-06
19:31051497 T G 0.079062 -4.6992e-05
19:31052274 G A 0.852938 -3.1816e-05
19:31052575 T C 1.969785 8.6441e-05
19:31056668 T C 0.092510 -5.0966e-05
19:31057349 G A 0.683133 -3.6396e-05
19:31061389 T C 0.038926 -1.0383e-05
19:31066727 T C 0.054311 6.2940e-06
19:31071370 T G 0.031240 -3.0347e-05
19:31077263 T G 1.577455 -1.8903e-05
19:31078219 G A 1.004424 -1.0851e-05
19:31079932 A G 0.092942 5.3712e-05
19:31083083 G A 0.125325 3.2669e-06
19:31085074 A G 0.033866 -2.7816e-05
19:31086904 T C 0.459547 -3.1747e-05
19:31086961 C T 0.032535 6.4793e-06
19:31088621 A G 0.051033 -5.0277e-05
19:31093228 T C 0.306029 9.4136e-06
19:31094077 A G 1.143186 -1.5775e-05
19:31096453 T C 0.527795 -3.8451e-06
19:31114510 T C 0.392067 -1.3473e-05
19:31125759 A G 0.920025 1.9880e-05
19:31133103 A G 0.056457 -1.5050e-04
19:31137727 C G 0.040715 -2.4798e-05
19:31138845 T C 0.085052 1.9361e-04
19:31139892 T C 0.678651 -1.6510e-04
19:31144120 T C 0.062701 -7.2425e-05
19:31144136 T G 0.051280 5.9239e-05
19:31145527 A G 0.372096 2.5522e-05
19:31151734 C T 0.442513 1.1389e-05
19:31155393 A G 0.085681 -8.0528e-05
19:31158467 G A 0.395336 5.9436e-05
19:31159109 G A 0.032214 -5.4496e-05
19:31162172 T C 0.352881 -5.8262e-05
19:31165269 G A 1.150765 1.4655e-06
19:31168632 G T 0.023074 -4.6806e-05
19:31168875 T C 0.027602 6.1256e-05
19:31168921 C T 0.070553 3.2790e-06
19:31173021 C A 0.034249 1.9530e-05
19:31174166 G A 0.091202 -3.5031e-05
19:31174455 A C 0.120125 -5.3767e-05
19:31176391 T G 0.453029 6.8249e-05
19:31180822 A G 0.401587 -2.2428e-05
19:31181584 T C 0.335611 2.5713e-05
19:31186609 T C 0.073792 2.5807e-05
19:31187433 A G 0.146578 2.8628e-05
19:31194640 A G 0.828160 -6.1892e-05
19:31196775 A G 0.088411 7.8743e-06
19:31200108 T G 0.033490 -2.3010e-04
19:31202253 C T 0.258881 -1.0355e-06
19:31211438 G A 0.753219 -2.3538e-05
19:31213356 T C 0.080868 1.4063e-05
19:31218845 T C 0.093205 2.5685e-05
19:31221994 T G 0.041659 4.0018e-05
19:31223698 T C 0.035408 1.9138e-05
19:31226616 T C 0.335393 -4.1028e-06
19:31232297 T C 0.033084 -6.9444e-05
19:31232672 C T 0.324260 -5.1231e-06
19:31235859 G A 0.029381 3.1941e-05
19:31238256 T C 0.064552 -3.9546e-05
19:31238357 T C 0.963693 -2.1486e-05
19:31240705 T C 0.450420 -1.3035e-05
19:31246855 C T 0.130265 3.3200e-05
19:31260602 A G 0.058170 -6.8550e-05
19:31261801 G A 1.875318 -1.2426e-04
19:31264890 T C 0.029066 4.3034e-05
19:31268298 G A 0.129697 2.9127e-05
19:31271898 G C 0.110076 -1.4460e-05
19:31280051 G A 0.637881 1.1774e-05
19:31291599 T C 0.057012 -4.1730e-05
19:31293296 A G 0.054821 -3.0402e-05
19:31296081 C A 1.180026 -2.2229e-05
19:31296731 A G 0.034863 7.0470e-05
19:31299589 A G 0.103783 3.5365e-05
19:31311018 C T 0.322378 1.8299e-06
19:31313655 A G 0.067025 1.6955e-05
19:31317393 A G 0.827667 -3.9513e-05
19:31317637 G A 0.091654 -3.1064e-05
19:31323219 A G 1.735043 -5.9598e-05
19:31323833 A G 0.020552 -4.5807e-05
19:31326553 T G 0.086808 -1.6470e-04
19:31329217 G A 0.040562 9.5292e-06
19:31336779 G A 1.416764 -6.5546e-05
19:31340238 T C 0.034885 8.9571e-05
19:31349625 C G 0.188581 -6.4132e-06
19:31349758 G A 0.574501 1.8586e-05
19:31357234 C T 0.059433 3.6840e-05
19:31358049 C T 0.709531 -2.4044e-05
19:31360379 G A 0.585504 1.9130e-05
19:31363298 A G 0.689839 -2.6606e-05
19:31368666 A T 0.066781 -2.6967e-05
19:31369317 T C 0.173716 1.5459e-04
19:31370575 G A 0.468777 -2.6417e-06
19:31375761 G A 0.468956 -1.0313e-05
19:31376020 A G 0.042036 -1.2394e-05
19:31377262 T G 1.402541 6.5905e-06
19:31377831 T C 0.227388 -6.0619e-06
19:31378860 G A 0.038079 7.2453e-05
19:31389577 G A 0.125039 -1.1707e-04
19:31392777 C T 0.156844 -2.7073e-05
19:31398485 G A 0.052919 -1.5645e-04
19:31402272 G A 0.410857 -4.4310e-05
19:31405718 C T 0.138844 -4.3606e-05
19:31412471 G A 0.138753 -3.8254e-05
19:31418690 T C 0.241672 2.5867e-06
19:31423621 T C 0.054409 2.6023e-05
19:31426988 A G 0.049663 -1.1838e-05
19:31434053 A C 0.263811 -1.8241e-05
19:31434505 A G 0.050764 9.5015e-05
19:31450347 T C 0.139989 -5.8371e-06
19:31462839 T C 0.065671 -5.9494e-05
19:31466067 T C 0.050153 8.8792e-06
19:31469824 A C 0.037381 7.6879e-05
19:31469854 G A 0.048326 -1.5716e-05
19:31480081 T G 0.063117 -4.6803e-05
19:31481093 T C 0.132790 -3.5082e-05
19:31482204 C T 0.424911 -3.1621e-06
19:31482804 T C 0.248741 6.0945e-06
19:31486976 T C 0.064107 1.5957e-05
19:31487264 A C 0.046038 2.5484e-05
19:31493818 T C 0.384239 -3.3708e-05
19:31496031 T C 0.054675 7.7174e-05
19:31498374 C T 0.042175 2.9913e-05
19:31499573 G A 0.023564 -2.1346e-05
19:31505211 A C 0.140791 -1.3161e-05
19:31509362 G A 0.101485 3.0172e-05
19:31523757 G A 0.293838 3.0172e-06
19:31537074 C T 0.101287 -1.7524e-05
19:31548483 T C 0.040241 -6.0299e-05
19:31569303 A G 0.038170 -4.2852e-05
19:31571547 A C 1.240565 -1.9391e-05
19:31572959 G A 0.082763 -4.5525e-05
19:31577977 G A 0.024619 3.4830e-06
19:31582566 A G 0.021893 3.2348e-05
19:31592513 C T 0.029815 -1.5601e-05
19:31596778 T G 0.033568 -6.0613e-07
19:31600124 T C 0.036210 9.5755e-05
19:31601268 A G 0.117428 1.2722e-04
19:31603130 A G 0.105295 1.9573e-05
19:31609586 C T 0.092962 -6.8706e-06
19:31610698 G A 0.111914 -2.1037e-05
19:31611508 C G 0.037167 -4.2799e-05
19:31615493 A G 0.021101 2.8635e-05
19:31617287 T C 0.029939 -9.8829e-05
19:31619508 C G 0.060913 -6.7176e-05
19:31629231 A G 0.033035 4.5705e-05
19:31635312 G A 0.420315 4.4745e-05
19:31637949 T C 0.044330 1.8215e-05
19:31638703 A G 0.033704 -7.7203e-05
19:31646806 A G 0.279907 1.0630e-04
19:31648664 C T 0.805943 7.2961e-05
19:31651321 C A 0.491154 3.5541e-05
19:31653986 G A 0.034635 -5.6982e-05
19:31668216 T C 1.233597 1.6013e-05
19:31668261 A G 0.028481 2.8545e-05
19:31668562 C T 0.128649 4.2398e-05
19:31668729 G T 0.133060 4.4916e-05
19:31685359 A C 0.074545 6.0851e-06
19:31687438 T C 0.034577 -8.6338e-06
19:31689981 A G 1.339515 6.9510e-04
19:31692062 A G 0.039575 -1.1141e-05
19:31693677 G A 0.373881 7.0320e-05
19:31695817 C T 0.083098 -6.9114e-06
19:31702426 A C 0.041656 5.6461e-05
19:31706411 G A 1.280180 1.7959e-04
19:31713247 T C 0.135400 -1.0274e-05
19:31720924 A C 0.938337 8.6975e-05
19:31738241 C T 1.890693 -1.1871e-04
19:31744613 A G 0.307227 -1.9005e-07
19:31751255 T C 0.241088 -2.3239e-03
19:31754001 T C 0.074182 5.7896e-05
19:31764851 T C 0.539389 6.5744e-05
19:31768416 G A 0.235470 4.7009e-05
19:31769763 A G 0.576147 1.5685e-05
19:31770009 T C 0.387682 -3.6359e-05
19:31771997 C T 0.203905 -8.0156e-05
19:31772928 T C 0.185673 6.6220e-05
19:31774536 G C 0.978906 1.4557e-05
19:31774939 C T 0.491365 2.4673e-05
19:31777331 C T 0.031224 -1.3676e-05
19:31781021 G A 0.665921 -5.9495e-06
19:31783410 T C 0.077995 7.4595e-05
19:31783499 T C 0.235116 9.9132e-05
19:31788925 A C 1.538590 5.1814e-05
19:31796006 A G 0.081313 3.4143e-05
19:31798667 T C 0.189682 -3.8090e-06
19:31799729 T C 0.034736 -2.0460e-05
19:31801130 A G 0.732135 6.9312e-05
19:31801364 A G 0.142183 1.9157e-04
19:31803670 T C 0.178055 1.9275e-05
19:31803771 A G 0.023782 -4.7391e-05
19:31810800 A G 0.767968 9.4480e-05
19:31814253 T C 0.033694 8.3087e-06
19:31814718 A C 0.122475 -2.4368e-05
19:31814934 G A 0.025700 -1.5755e-05
19:31815528 T C 1.962232 2.4588e-05
19:31816779 C T 0.522858 3.8442e-05
19:31817174 A G 0.049494 -7.1745e-06
19:31820493 C T 0.613233 4.5649e-05
19:31820573 T C 0.139350 1.0223e-04
19:31830343 T C 0.258907 2.7252e-06
19:31830613 T C 0.218721 9.2544e-05
19:31838995 T C 0.257625 3.4296e-06
19:31849330 T C 0.078226 -2.8427e-05
19:31849368 T C 0.281238 7.6132e-06
19:31850047 G A 0.770616 1.0372e-04
19:31853164 G A 0.048618 -6.1987e-05
19:31875286 C T 1.123459 4.3645e-05
19:31881461 G T 1.176988 8.4416e-05
19:31891775 T C 0.054493 1.6178e-05
19:31892006 T C 0.039491 -1.1589e-04
19:31898449 T C 0.399565 -6.4438e-05
19:31909387 G A 1.898262 -1.3422e-04
19:31911129 A C 0.028537 8.8377e-05
19:31914769 G A 0.072874 -5.2654e-05
19:31926820 T C 0.026222 2.0573e-05
19:31929293 C T 0.270985 -5.0631e-05
19:31931387 A G 0.066028 1.1937e-05
19:31948775 G T 0.122462 -1.4667e-04
19:31950747 G T 0.027326 2.5178e-05
19:31958905 A C 0.649183 1.3128e-05
19:31961928 T C 1.277496 -1.7378e-05
19:31968057 T C 0.065762 6.6975e-05
19:31970764 A C 0.122089 6.3008e-06
19:31991852 C T 0.707051 1.0371e-05
19:31992137 G A 0.829627 1.2942e-05
19:31998572 A G 0.029533 -1.6214e-05
19:32006545 G A 0.032123 4.0670e-06
19:32006579 G A 1.017822 1.2593e-06
19:32006706 C G 0.381243 -1.7880e-05
19:32023243 A G 0.105721 -3.6282e-05
19:32025128 A G 0.101930 7.3099e-05
19:32025155 C T 0.078145 -2.8691e-05
19:32027994 T C 0.374469 2.5959e-05
19:32032136 G A 0.045012 -1.1771e-05
19:32034831 A C 0.655168 6.3859e-05
19:32038701 G A 0.809977 3.4267e-05
19:32039324 G A 0.765478 3.4713e-05
19:32044867 A G 0.029530 3.3608e-05
19:32049764 C A 1.873205 -6.6521e-05
19:32054113 A G 0.068401 -1.1204e-05
19:32054247 A T 0.022315 1.6841e-05
19:32055501 C T 0.108015 -3.7888e-05
19:32056417 C T 0.696551 1.8844e-05
19:32056504 T C 0.020929 2.1120e-05
19:32057219 A G 0.069083 -8.1823e-05
19:32058761 A G 0.070829 -3.4632e-05
19:32080805 T C 0.057275 -3.5715e-05
19:32083696 C T 1.909739 -3.5867e-05
19:32091682 C A 0.065035 -2.3985e-05
19:32092203 A G 0.043701 1.8158e-06
19:32092690 A G 0.022980 8.5880e-05
19:32096558 G A 0.087674 2.5129e-05
19:32098628 C T 0.083120 3.7491e-05
19:32098759 G A 0.258488 -1.2994e-05
19:32114496 T C 0.025142 -5.7850e-05
19:32115446 A G 0.171243 4.5492e-05
19:32119538 T C 0.045570 -1.1335e-05
19:32121000 A G 0.048654 -1.5683e-06
19:32121222 G C 0.122605 8.8789e-06
19:32121768 G A 0.166504 -2.7460e-05
19:32123755 T C 1.092728 2.3821e-05
19:32126009 T C 1.248754 7.4823e-06
19:32129025 T C 0.028517 1.9061e-05
19:32132527 C T 0.095756 -2.5705e-05
19:32132896 T C 0.069459 3.5877e-05
19:32135683 A G 0.062844 -8.8666e-05
19:32139234 T G 0.045509 5.5212e-05
19:32150689 A G 0.070391 6.7286e-06
19:32151452 A G 0.676551 3.2625e-06
19:32158464 G A 0.338730 -4.9530e-05
19:32160195 A G 0.091991 -8.9698e-05
19:32175784 G A 0.047752 -3.3912e-05
19:32182610 T C 0.183398 -1.7399e-04
19:32183078 C G 0.050491 2.7572e-05
19:32183171 T C 0.191688 -9.5053e-05
19:32193223 T C 0.066885 1.0231e-05
19:32196860 T C 0.063039 -8.8097e-05
19:32199939 T C 0.067826 2.7272e-05
19:32200796 C T 0.206212 -1.1182e-04
19:32202781 T C 0.039355 1.7302e-04
19:32204489 G A 0.293364 -1.1333e-05
19:32211378 T C 0.055175 5.8828e-05
19:32212013 A C 0.059157 8.7643e-05
19:32224893 T C 0.116987 2.7117e-07
19:32225299 G A 0.974125 4.9387e-06
19:32226925 C T 0.099193 -5.1712e-05
19:32236994 A G 0.201220 -1.1369e-05
19:32266903 C A 0.039855 3.9819e-05
19:32267705 G A 0.243762 -4.7018e-05
19:32273379 T C 0.025502 -2.9222e-05
19:32308773 C T 0.391120 4.3769e-05
19:32314430 A C 0.264444 -1.2107e-04
19:32320059 T C 0.064165 3.4533e-06
19:32322440 C T 0.261786 -1.2613e-04
19:32323786 G A 0.257865 -9.6800e-05
19:32332457 T C 0.027394 1.0222e-05
19:32334506 A G 1.330703 -1.0235e-04
19:32364649 T C 0.074847 1.1918e-05
19:32368991 T C 0.461637 5.4034e-05
19:32369250 A G 0.162836 -1.0338e-04
19:32372820 T C 0.161317 -9.8405e-05
19:32386651 T C 0.030818 5.6508e-05
19:32390553 A G 0.128863 1.0775e-04
19:32392612 C T 0.162482 -9.4106e-05
19:32397913 C T 0.095075 1.0927e-04
19:32420682 A G 0.023976 4.7151e-05
19:32429817 G A 0.127182 3.6340e-06
19:32436858 C G 0.087762 -6.1058e-04
19:32438350 C T 0.129077 -6.5059e-05
19:32441437 C T 0.718233 7.2195e-05
19:32441692 C T 0.171613 5.6634e-05
19:32441876 T C 0.051234 -1.5600e-04
19:32443306 C T 0.121586 2.9689e-04
19:32445456 C T 1.146714 -1.8145e-04
19:32447812 G A 0.032292 8.0041e-05
19:32448451 T G 0.091533 3.7882e-05
19:32451742 A G 0.974193 -7.4266e-05
19:32452917 A G 0.161593 1.3853e-05
19:32454258 G A 0.034600 -2.0425e-06
19:32460930 A G 0.464639 -5.6009e-05
19:32461213 G A 1.267616 -1.9861e-05
19:32463364 T C 0.376027 -1.0612e-04
19:32463578 G A 0.537396 3.8866e-05
19:32464320 T C 0.066824 1.0963e-04
19:32465584 G A 0.453561 -2.9519e-05
19:32465691 A G 0.039991 4.5808e-05
19:32466503 T G 0.915828 -1.8758e-05
19:32471523 C A 0.207537 -1.0347e-04
19:32475670 C T 0.080803 8.1511e-05
19:32477283 T C 0.168406 -5.5075e-05
19:32479224 C T 0.086759 -1.6091e-04
19:32482208 G A 0.644330 -3.9402e-06
19:32495999 C T 0.035369 -3.1795e-05
19:32501034 A G 0.098538 6.0019e-05
19:32501719 A G 0.051033 -9.7122e-06
19:32506010 G A 0.811886 -1.1211e-05
19:32506466 A C 0.106847 -4.5116e-05
19:32506502 G A 0.040192 -1.3321e-04
19:32507413 T G 0.329863 -6.4750e-05
19:32525591 A G 0.138009 -1.8553e-04
19:32526017 A G 0.507123 1.5860e-04
19:32527926 G A 0.023687 5.7224e-05
19:32530093 A G 0.118710 -1.9476e-05
19:32539157 A G 0.059521 2.6577e-05
19:32548457 T G 0.556231 9.9006e-05
19:32558226 A G 0.116006 -1.0705e-04
19:32560699 C A 0.128934 -1.3254e-04
19:32561397 T C 0.086084 4.1993e-05
19:32564134 T G 0.131596 5.1975e-05
19:32568772 T G 0.024879 2.1821e-05
19:32569522 C T 0.101988 -9.5187e-05
19:32571303 T C 0.030010 1.4834e-04
19:32572648 C T 0.724319 9.0143e-06
19:32573127 C A 0.710190 -3.5138e-05
19:32573303 C A 0.241951 -6.6594e-06
19:32573668 C T 0.270806 1.5244e-05
19:32574015 C T 0.918632 1.6636e-05
19:32574053 G A 0.901910 -6.1030e-05
19:32575338 C T 1.124585 -9.5148e-05
19:32578412 G A 0.696107 -6.7988e-05
19:32582254 A C 0.027232 1.3409e-04
19:32587171 A G 0.242808 -4.1638e-06
19:32587297 T C 1.390928 -5.7456e-05
19:32591791 T C 0.164527 2.2291e-06
19:32596995 C T 0.028261 4.2214e-05
19:32598831 A G 0.112897 -9.1452e-05
19:32600340 A G 0.049530 -2.1068e-05
19:32600350 G A 0.236508 -9.9873e-05
19:32610710 T C 0.096350 -1.0190e-05
19:32611716 G A 0.261539 -4.0910e-05
19:32615759 A G 0.159159 -3.7626e-05
19:32617588 T C 0.857849 1.5075e-05
19:32621441 A G 0.034885 -3.6238e-05
19:32624132 A G 1.277781 -1.8344e-05
19:32631274 T C 1.422912 -3.2077e-05
19:32632463 C T 0.087220 -2.7340e-05
19:32632913 G A 0.206933 5.2368e-05
19:32645972 T C 0.304802 6.4674e-06
19:32646577 A G 0.055256 -7.4573e-05
19:32647937 C T 0.294373 9.7329e-07
19:32657156 C T 0.055983 -3.8434e-05
19:32669446 A C 0.048787 1.5222e-04
19:32672006 T C 0.945812 1.6742e-05
19:32672658 G A 0.387510 -1.8686e-04
19:32674538 T C 0.167663 -1.1124e-04
19:32676434 T C 0.087398 -6.2284e-05
19:32677182 T C 0.875009 -8.6799e-06
19:32686646 T C 0.222844 -6.6784e-05
19:32690766 A G 0.030224 -3.1044e-05
19:32697020 C A 0.101706 -6.6536e-05
19:32702245 T C 0.026784 3.4133e-05
19:32703208 C T 0.592006 2.8093e-05
19:32706688 C A 0.075503 -6.1232e-05
19:32707327 C T 0.098814 -4.0275e-05
19:32714485 C A 0.552313 -7.4922e-06
19:32725468 T C 0.060377 9.6061e-05
19:32727985 T C 0.062442 3.1946e-06
19:32732255 G C 0.061390 -6.0879e-05
19:32732501 C T 0.041094 -2.7902e-05
19:32734191 C T 0.439108 -2.7818e-05
19:32735283 A G 0.080816 4.4754e-06
19:32736345 T C 0.036135 7.8204e-05
19:32746049 A G 0.377637 -4.0244e-05
19:32748351 T C 0.669725 -1.0929e-04
19:32754161 G A 0.025041 9.4834e-06
19:32756848 A G 0.056015 3.8416e-05
19:32757302 A G 0.043772 1.3427e-04
19:32758121 A G 0.063811 -4.3330e-05
19:32762662 G A 0.414233 -2.2835e-05
19:32764189 A G 0.241143 1.2448e-04
19:32764725 T C 0.080219 5.4676e-07
19:32770962 A G 0.139450 -6.3076e-05
19:32776962 A G 0.059043 2.5511e-05
19:32778274 T C 0.026661 -4.7051e-05
19:32781737 T G 0.082163 3.9629e-05
19:32785348 A C 0.467343 6.3008e-06
19:32791501 T G 0.256674 -3.4049e-05
19:32796383 G A 0.641617 -5.7755e-06
19:32802192 A G 0.096678 -1.8399e-05
19:32809524 G A 0.094662 8.5603e-06
19:32816689 G T 0.409471 -1.0329e-04
19:32823374 G A 0.081809 4.6972e-05
19:32826725 C T 0.222172 -1.8930e-05
19:32829306 C T 0.607822 -2.6498e-05
19:32835191 C T 0.077035 7.3688e-05
19:32835875 C T 0.270501 -3.3546e-05
19:32845600 A G 0.028082 2.5760e-05
19:32852193 C T 0.072672 -2.2226e-05
19:32856672 C T 0.092144 3.0512e-05
19:32859381 G C 1.449443 -2.5782e-05
19:32863378 T C 0.436333 2.4344e-05
19:32871306 G C 0.049968 2.6893e-05
19:32877125 A G 1.093731 -1.7160e-05
19:32893174 A G 0.072546 -7.5660e-05
19:32896220 A G 0.026291 -5.0862e-05
19:32903970 T C 0.091507 -9.2880e-05
19:32907843 C T 0.342355 1.0498e-05
19:32912138 T C 0.046531 -3.3187e-06
19:32917455 A T 0.342291 7.1776e-06
19:32920151 G A 0.032162 5.7876e-06
19:32925804 G A 0.043418 4.8923e-06
19:32926266 C T 0.030098 1.5384e-05
19:32942047 G C 0.115143 -2.2277e-05
19:32942633 C A 0.039254 6.5355e-05
19:32949720 A G 0.045418 3.5137e-06
19:32956784 T C 0.029932 -1.0831e-04
19:32956946 T C 0.177027 -9.2980e-07
19:32967682 T C 0.073756 2.6434e-05
19:32972119 G A 1.036700 -3.0453e-04
19:32972296 T C 1.639381 -1.2705e-03
19:32972777 A G 0.084601 7.9267e-05
19:32985015 A G 0.037936 -1.2973e-04
19:32993002 A G 0.063613 -2.9084e-05
19:32999734 C T 0.165144 3.2680e-05
19:32999892 T C 0.225028 -8.9391e-05
19:33002585 C T 0.036833 -2.5817e-06
19:33004825 G A 0.129918 7.2994e-05
19:33005613 A C 1.259777 -3.8796e-05
19:33005903 T G 0.535731 3.0217e-05
19:33008514 T C 0.442052 6.9276e-05
19:33010247 C T 1.175381 4.5570e-05
19:33011712 C A 0.054581 -8.7925e-05
19:33012208 G A 0.247291 -1.5699e-05
19:33026580 C T 0.177604 -7.0868e-05
19:33034241 T G 0.043584 4.4877e-05
19:33034698 G A 0.515224 -9.2388e-05
19:33036281 G A 0.205966 2.3793e-04
19:33045844 G A 0.715516 -7.5222e-06
```
