## Supplemental_Data_Files for "Common genetic variation associated with Mendelian disease severity revealed through cryptic phenotype analysis": SupplementalDataFile_10.txt (part 20 of 21)

```
19:33047114 G A 0.338113 6.4457e-05
19:33049943 A G 0.505974 -1.1409e-04
19:33073003 T C 0.060215 1.3968e-04
19:33076615 A G 1.735312 9.6176e-06
19:33090353 G A 0.540499 -8.3810e-05
19:33096316 T C 0.232704 -2.3048e-05
19:33098632 C G 1.155501 -1.3320e-06
19:33106621 T C 1.383817 -1.0626e-05
19:33106761 G A 0.281225 -1.2806e-05
19:33109003 A G 1.156030 -4.5916e-06
19:33110204 C T 1.162713 -7.6899e-06
19:33125043 C T 0.209095 2.8430e-05
19:33129659 C T 0.038365 8.3337e-06
19:33130866 C T 1.340200 -1.0063e-06
19:33138067 C T 1.488463 -1.0446e-05
19:33146403 C T 1.362421 6.2879e-06
19:33149523 A G 0.068151 -9.7612e-06
19:33157003 T C 1.430533 -1.2595e-06
19:33163158 A G 0.071975 -4.7909e-05
19:33163841 T C 0.037271 3.6661e-05
19:33167208 G C 0.068560 -3.6554e-05
19:33167837 T C 0.054727 -8.6749e-07
19:33168412 T C 1.557984 -8.2516e-06
19:33170468 T C 0.055626 -2.5105e-05
19:33175823 A G 0.045457 1.0474e-05
19:33181484 T C 0.328834 -2.4031e-05
19:33183812 T C 0.376231 3.8162e-05
19:33199477 A C 0.604703 2.1259e-05
19:33208407 A G 0.044713 -4.6038e-05
19:33223766 C T 0.329629 -1.1805e-05
19:33235593 A G 0.046336 4.7169e-06
19:33239293 A G 0.095594 7.9658e-07
19:33241732 C T 0.982100 1.4929e-05
19:33250683 G A 0.222938 -1.4016e-05
19:33254878 G A 1.028225 2.5540e-07
19:33266160 C T 0.037251 -9.2978e-05
19:33279598 G A 0.048138 -4.3831e-05
19:33282336 G A 0.037271 -8.6555e-05
19:33287526 T C 1.032000 2.7269e-06
19:33301171 T C 0.092997 -3.4182e-06
19:33305012 T C 0.174527 5.9241e-05
19:33312335 G A 0.082650 4.2034e-07
19:33314484 T C 0.060637 -7.4647e-05
19:33314913 G A 0.281575 3.0070e-05
19:33317421 A C 0.233681 5.0127e-05
19:33317539 T C 0.053844 -7.0019e-06
19:33328583 G A 0.299755 -2.1559e-05
19:33331544 G A 0.313867 5.6722e-05
19:33331913 T C 0.678447 -4.5698e-06
19:33334565 C A 0.022048 1.5103e-05
19:33347439 A G 0.072461 -5.8231e-05
19:33349295 C T 0.299833 8.8656e-05
19:33353061 T G 0.677950 3.7420e-05
19:33355055 G A 0.693150 2.3999e-05
19:33355892 A G 0.126185 -3.3675e-05
19:33356891 C T 0.784891 1.1035e-05
19:33364628 T C 1.210377 -1.7408e-05
19:33370084 A T 0.748636 1.6422e-04
19:33372814 A G 0.104224 8.6789e-05
19:33375341 T C 0.457226 4.1827e-05
19:33385808 C T 0.756731 1.5246e-04
19:33389327 G T 0.376394 2.8183e-05
19:33392087 T C 0.856285 -5.8819e-06
19:33397193 A G 0.125146 -1.7144e-05
19:33408977 T C 0.456817 5.1926e-06
19:33409430 A G 0.051620 1.6225e-06
19:33414420 G A 0.387176 -6.6320e-05
19:33436486 A G 0.051659 -2.5508e-05
19:33439187 A G 0.372878 -1.1533e-05
19:33445080 A G 0.640500 -5.4509e-05
19:33450026 G T 0.047008 -2.7948e-05
19:33459592 G A 1.703802 -8.6341e-05
19:33463058 A G 0.605943 4.3487e-05
19:33466879 C T 1.942099 2.6567e-05
19:33466932 T C 0.077022 4.7751e-05
19:33467413 T C 0.076184 5.6194e-05
19:33467515 C T 0.218679 2.2915e-05
19:33467620 C T 1.695350 -1.5293e-04
19:33468067 T C 0.473029 -2.4532e-05
19:33468410 A C 0.371119 -7.4991e-06
19:33469577 G T 0.226602 -8.4109e-05
19:33474049 C A 0.048290 -3.7318e-05
19:33479311 C T 0.772216 -5.1257e-05
19:33490685 C T 1.469180 6.7902e-06
19:33498463 A G 0.079420 8.3614e-06
19:33499355 A G 0.311732 1.6220e-05
19:33499831 C T 0.617430 2.8467e-05
19:33513342 C T 0.774865 -1.0186e-04
19:33514898 A C 0.447709 -5.3836e-05
19:33517515 T C 0.085996 7.5141e-05
19:33523914 A C 0.133144 -3.0572e-05
19:33532300 T C 0.178292 6.4732e-05
19:33533292 T C 0.347558 3.1398e-05
19:33536376 A G 0.618799 -1.7352e-05
19:33538297 T C 0.297941 -4.0181e-05
19:33550633 G C 0.499232 -9.2775e-06
19:33564799 G A 0.162525 3.1230e-06
19:33576748 T C 0.059618 -6.5619e-05
19:33579128 C T 0.504150 -4.9900e-06
19:33585617 G A 0.085662 -5.2797e-05
19:33599141 T C 0.055288 3.1930e-05
19:33599745 C A 0.022220 4.2509e-05
19:33600764 C T 0.502264 -2.8131e-06
19:33604531 T C 0.188487 2.8338e-05
19:33605300 G A 0.509213 -8.1307e-06
19:33605312 C T 0.674925 -9.4592e-06
19:33608733 A C 0.479229 -1.1998e-05
19:33616256 G T 0.518038 -6.4696e-06
19:33617508 A G 0.035044 1.0699e-07
19:33617583 T C 0.201921 1.6672e-05
19:33630693 A G 0.279463 1.3140e-05
19:33635761 T C 0.647498 -2.3002e-05
19:33638586 G C 0.124283 -1.5287e-05
19:33638804 G T 0.233305 -5.8292e-06
19:33644402 T C 0.192350 -3.0816e-05
19:33647024 G A 0.094107 -2.9748e-05
19:33647379 C T 0.138026 7.9024e-05
19:33652873 T C 0.030377 5.6682e-05
19:33653539 T G 0.220380 -1.1983e-05
19:33663189 G T 0.218338 1.3306e-04
19:33664640 C T 0.171126 2.2096e-06
19:33667820 G A 0.044561 -2.3331e-05
19:33671172 T C 0.609474 3.8395e-05
19:33671689 C G 0.047794 7.6412e-05
19:33672553 T C 0.054908 -4.0108e-05
19:33674240 C T 0.405988 -8.6520e-06
19:33678030 T C 0.108983 -3.3241e-05
19:33680782 A C 0.458982 -1.7906e-05
19:33681470 A G 1.258398 1.0383e-05
19:33688495 T C 1.517844 4.5933e-05
19:33694300 G A 0.073253 -4.2642e-05
19:33698018 T C 0.073718 -3.8079e-05
19:33698291 C T 1.781931 -1.0925e-05
19:33700078 T C 1.154722 -1.3977e-07
19:33700610 T C 0.100047 -2.2327e-05
19:33703570 T C 0.043860 8.3142e-06
19:33705155 T C 0.060319 -3.9244e-05
19:33705259 C T 0.046645 7.1580e-05
19:33706293 A C 0.424320 2.5340e-05
19:33708902 T C 0.627839 -9.6156e-06
19:33710007 A G 0.083510 1.3938e-05
19:33711640 T C 1.364647 3.3932e-05
19:33711686 G A 0.298492 9.9093e-06
19:33713928 T C 0.401276 -1.2856e-05
19:33714369 T C 1.054318 -1.6457e-05
19:33715346 T C 0.027031 5.1554e-05
19:33719750 A G 1.834398 -4.8620e-06
19:33723705 G T 1.053243 9.7527e-06
19:33726375 C T 0.232532 2.7645e-05
19:33726662 T C 0.122560 4.9972e-05
19:33730893 G A 0.251432 -4.9575e-06
19:33732762 C T 1.849300 -5.4918e-06
19:33736883 G A 0.847852 -2.8928e-05
19:33738185 T C 0.065129 -1.9333e-06
19:33741951 G A 0.674779 -3.9368e-05
19:33742639 C T 0.084964 -6.4596e-07
19:33744816 A G 0.191363 3.1559e-05
19:33745778 T C 0.096837 3.1822e-05
19:33750314 A G 0.329736 -2.1392e-05
19:33751033 T C 0.329415 4.1049e-05
19:33753555 G A 1.537312 -2.6567e-07
19:33754548 T C 0.162921 -7.2150e-06
19:33757062 C T 0.792833 -2.3516e-06
19:33759348 C T 1.876252 -7.4920e-06
19:33761733 C G 0.507788 -2.6624e-05
19:33762257 C T 0.504257 1.0482e-05
19:33764718 G A 0.493091 -4.2233e-05
19:33768892 C A 0.023937 6.8329e-05
19:33769013 A G 0.656035 -1.5610e-05
19:33770886 T C 0.058310 6.4399e-05
19:33771765 A C 0.022814 5.4900e-05
19:33772816 T C 0.473253 -3.5186e-06
19:33774591 A C 0.416492 -4.5543e-05
19:33776125 A G 0.036401 -4.6217e-05
19:33776212 T C 0.991418 3.1353e-05
19:33776241 T C 0.033019 -1.1485e-06
19:33777036 A G 0.044671 -2.9070e-05
19:33777658 A C 1.784557 -3.4129e-05
19:33780575 T C 0.208890 4.2976e-05
19:33785196 C T 0.048112 4.7295e-05
19:33786749 T C 0.094552 4.6860e-05
19:33787659 T C 0.113877 5.4936e-05
19:33789397 G A 0.873227 -1.2150e-04
19:33790556 A G 0.138363 7.0852e-06
19:33791883 T C 0.045518 -2.5011e-05
19:33803443 C A 0.278719 -1.0235e-05
19:33806139 T C 0.183664 -2.6393e-05
19:33818385 A G 0.252464 1.0637e-05
19:33824898 C T 0.466824 -2.3340e-05
19:33832285 G C 1.001461 -3.5393e-05
19:33839992 C A 0.092640 -4.4945e-05
19:33840747 T C 0.093909 -6.1923e-06
19:33842329 T G 0.068592 3.1619e-05
19:33845598 A C 0.375608 -2.4872e-05
19:33849884 C T 0.549551 -3.1409e-05
19:33850767 T C 0.153174 9.1617e-06
19:33856700 T C 0.042428 1.9336e-05
19:33868013 G A 1.090806 -9.6096e-05
19:33873199 T C 0.056622 -1.7279e-06
19:33873371 T C 0.053389 -7.8546e-05
19:33874354 T C 0.501323 -2.1131e-05
19:33874758 G A 0.856684 -1.8658e-05
19:33878039 G A 0.525254 -1.5593e-05
19:33881128 T G 0.085422 2.2881e-05
19:33882222 A G 0.315461 -1.8040e-05
19:33884341 G A 0.605083 -6.9778e-06
19:33885653 A G 0.051572 -8.4768e-05
19:33887160 C A 0.995524 -3.2391e-05
19:33896195 A G 0.846976 -2.0377e-05
19:33897012 G A 0.053042 2.5359e-06
19:33899065 A G 1.333089 -3.7961e-05
19:33902652 G A 0.035973 1.1571e-04
19:33906123 C T 1.244649 -2.2788e-05
19:33909710 G T 1.254217 -2.2877e-05
19:33911878 T C 0.025771 6.8120e-05
19:33914570 T C 0.047995 -6.1899e-05
19:33916271 T C 0.199270 -3.8661e-07
19:33925945 A G 0.027294 -9.3877e-06
19:33927554 T C 0.027466 9.1058e-05
19:33930344 T C 0.109116 -6.4596e-05
19:33932741 T C 0.089946 6.4126e-06
19:33943081 C A 0.379338 -3.5022e-05
19:33953743 G A 0.726192 -2.8238e-05
19:33953831 C T 0.322452 5.8773e-06
19:33953912 G A 0.074759 1.2301e-05
19:33959290 T C 0.031062 -2.0029e-05
19:33964517 A G 0.074324 -5.8601e-05
19:33988381 C T 0.020945 5.1589e-05
19:33999685 C A 0.060913 4.4520e-05
19:34001331 C A 0.150278 3.0172e-05
19:34024022 T G 0.032863 1.9574e-05
19:34024621 G A 1.464211 -2.0123e-05
19:34026368 A G 0.051848 -5.5637e-05
19:34028391 A G 0.627297 -5.1693e-05
19:34032149 A G 0.035161 -1.9761e-05
19:34032476 G T 1.051289 1.0672e-05
19:34033703 T G 1.648595 -5.0959e-05
19:34036966 C G 0.543115 -7.5413e-05
19:34038253 T C 0.168334 3.6987e-05
19:34039023 T C 0.054934 2.0282e-05
19:34039074 T C 0.120028 4.1290e-05
19:34044119 A G 0.543086 -7.7380e-05
19:34045675 G A 1.767062 -8.7669e-05
19:34048659 A G 0.040802 5.6002e-05
19:34048919 T C 0.106035 -1.2252e-04
19:34052223 A C 0.071270 -3.1199e-05
19:34055738 A G 0.209465 3.7109e-05
19:34055878 T C 1.955056 -1.0326e-04
19:34058811 G A 0.940385 -2.9098e-06
19:34060101 T G 1.932209 -1.3064e-04
19:34060938 A G 1.388215 9.4655e-06
19:34062673 G A 0.178669 -1.8299e-05
19:34062818 A G 0.038540 1.6553e-05
19:34068603 T C 0.079985 -8.0443e-06
19:34069166 G T 0.443405 -4.3429e-05
19:34069801 A G 0.034473 -3.7323e-05
19:34070004 A G 0.051046 -3.5507e-05
19:34074328 A G 0.078184 -7.8661e-05
19:34075344 C T 0.721596 -7.4492e-06
19:34078893 T C 0.055087 -7.1969e-06
19:34079410 G A 0.057171 6.1258e-05
19:34079470 A G 0.041137 -2.2133e-05
19:34088191 A G 0.404934 -2.8449e-05
19:34090242 G T 1.792515 -1.0711e-04
19:34094912 C T 0.562690 1.4767e-05
19:34097861 G A 0.042669 -3.6943e-05
19:34100321 C T 0.131482 2.5517e-06
19:34110247 G A 0.020315 2.3260e-05
19:34110446 A G 0.029147 -5.5181e-05
19:34117092 G A 1.035804 -3.4351e-05
19:34120344 G T 0.029919 -2.9283e-05
19:34122656 A G 0.275759 1.8501e-06
19:34125298 A G 0.427690 8.7418e-06
19:34126187 A G 0.082280 3.6719e-05
19:34126874 T C 0.041250 -1.8301e-05
19:34129258 G A 0.559883 4.4354e-05
19:34130336 T C 0.611597 2.6583e-06
19:34131328 A C 0.061676 -4.9968e-05
19:34131564 C A 0.142368 1.6581e-05
19:34132445 A C 0.142011 2.4279e-05
19:34133088 T C 0.480108 3.0217e-05
19:34133709 C T 1.112991 5.3123e-05
19:34136030 C T 0.216621 3.9121e-05
19:34136161 G A 0.536838 -1.1697e-05
19:34136657 A G 1.850416 8.9253e-06
19:34137187 G T 0.077236 1.1898e-04
19:34138945 C T 1.744962 -5.2872e-05
19:34139099 T C 0.033480 4.8450e-05
19:34140455 G A 0.022418 1.6214e-04
19:34141347 G A 0.206826 1.3385e-04
19:34143779 A G 1.939934 2.7343e-04
19:34150285 G A 0.329528 9.9248e-06
19:34150920 C T 0.048011 9.1684e-05
19:34151779 G C 0.539921 -4.5409e-06
19:34159287 T C 0.060183 2.3949e-05
19:34162025 T C 0.146163 1.6399e-04
19:34163517 G A 1.547649 7.1723e-05
19:34164090 T C 0.103176 -1.7503e-04
19:34164629 C T 0.398277 -1.3610e-05
19:34168273 T C 0.048154 5.3199e-05
19:34172041 T C 0.072932 1.5835e-04
19:34177587 A G 0.131881 1.5627e-05
19:34180899 T C 0.121969 -8.9160e-05
19:34180973 C A 0.203966 4.6155e-05
19:34181263 T C 0.493091 2.3867e-05
19:34181862 C G 0.124251 -1.4428e-04
19:34184752 G A 0.658790 -2.3150e-05
19:34187347 A G 0.094409 3.4008e-05
19:34189756 A G 0.303887 -7.0952e-05
19:34191593 T C 0.370025 2.0793e-05
19:34197923 A G 0.155348 -5.3200e-06
19:34199374 A C 0.040997 3.7703e-05
19:34200100 A G 0.096798 2.9842e-04
19:34203587 C T 0.248816 -5.0189e-05
19:34205038 T G 0.108609 4.5532e-04
19:34208601 C T 1.116253 -2.1057e-05
19:34208992 A C 0.062624 8.3090e-06
19:34213920 T C 0.077311 4.9795e-05
19:34214533 A G 0.073951 5.7043e-05
19:34218971 T C 0.104202 1.0587e-04
19:34224869 A G 0.145598 1.9600e-05
19:34226169 T G 0.041020 2.3545e-05
19:34226945 G A 0.227170 3.2390e-05
19:34231221 T G 0.060413 6.8608e-05
19:34232172 A G 1.084912 -1.0361e-04
19:34233402 A G 0.028485 -4.6975e-05
19:34236415 A G 0.021299 3.0536e-06
19:34238618 G C 0.045849 -2.6774e-05
19:34241857 T G 0.512215 -7.6439e-05
19:34242204 G A 0.193411 -5.0208e-04
19:34245108 A C 0.192282 -1.5271e-05
19:34245941 T C 0.538876 -3.5391e-05
19:34246242 A G 0.326477 2.9886e-05
19:34248892 G A 0.587656 -4.4322e-06
19:34250200 C A 0.494568 6.0200e-06
19:34253304 G T 0.536101 -3.2331e-05
19:34255590 T C 0.076340 4.4136e-05
19:34258427 C T 0.053162 -9.2268e-05
19:34265878 A G 0.124163 -1.5259e-04
19:34266248 G A 1.452162 4.1816e-05
19:34266342 T G 0.160944 -5.1536e-05
19:34269366 G A 0.258540 -4.9637e-05
19:34270398 T C 0.166023 3.9582e-05
19:34271206 G A 0.039864 -6.8334e-05
19:34271918 T C 0.066674 -7.7895e-05
19:34272047 C T 0.263604 3.3991e-05
19:34275437 A G 0.367491 7.9883e-05
19:34275730 C T 0.328639 1.1080e-05
19:34280181 A G 0.161953 6.3907e-05
19:34290167 C G 0.815550 2.0909e-04
19:34294867 T C 0.657690 7.7116e-05
19:34295278 G T 0.304620 7.2088e-06
19:34303416 A G 0.050906 -1.2284e-04
19:34307031 A C 0.066428 3.7375e-05
19:34309532 G A 1.346124 5.6627e-05
19:34311910 T G 0.045161 -6.2053e-05
19:34320918 T C 0.301887 3.3204e-05
19:34322137 G A 1.339811 1.5830e-04
19:34324709 C T 1.288917 4.0901e-05
19:34333846 T C 1.292660 6.6288e-05
19:34334857 A G 0.689836 -3.1723e-05
19:34344441 T C 1.703147 -8.6046e-06
19:34347634 G A 0.034957 -2.8810e-05
19:34351687 C T 0.412652 -1.8661e-05
19:34353960 A G 0.070589 -7.6274e-06
19:34356388 A G 0.077580 -3.9133e-05
19:34358788 C T 0.665386 4.8737e-05
19:34359334 A C 1.722573 1.8972e-05
19:34360554 A G 1.440367 -1.1896e-05
19:34368808 T C 1.436953 -1.2235e-05
19:34370583 T C 0.056950 3.3197e-05
19:34390978 A G 0.058323 9.0000e-06
19:34392190 G A 0.134228 1.3131e-05
19:34395187 C T 0.370581 -1.4852e-05
19:34414171 T C 0.062091 5.4085e-06
19:34417225 C T 0.489365 -1.1952e-06
19:34418332 G A 0.030802 -7.9158e-05
19:34419480 C G 0.138824 3.6205e-05
19:34423978 T G 1.662065 -1.5593e-05
19:34427165 A G 1.299041 -6.9124e-05
19:34427216 T C 1.162450 -2.2954e-04
19:34427823 A G 1.365718 -2.1155e-05
19:34429795 A G 1.361950 -9.6119e-06
19:34431732 T C 0.092157 -3.5735e-05
19:34431919 G C 0.674240 7.4294e-05
19:34438693 G A 0.332274 -9.5266e-06
19:34442546 G A 0.495032 -9.2839e-05
19:34445753 T C 0.046284 4.3541e-05
19:34446444 T C 0.061634 2.3486e-04
19:34449212 T G 0.434405 -1.2910e-05
19:34452165 C T 0.369344 -8.5649e-05
19:34472540 A G 0.260575 -1.0259e-04
19:34480641 C A 0.365365 -4.0545e-05
19:34482758 C T 0.099946 -5.3449e-05
19:34484197 T C 1.876389 -1.0230e-04
19:34486231 G A 0.122420 1.7184e-04
19:34492200 C T 0.129142 -4.4367e-06
19:34520871 A G 0.104932 -5.8533e-05
19:34521575 T C 0.079232 -1.0500e-05
19:34535507 G A 0.652721 4.8473e-05
19:34536452 G A 0.598114 1.2018e-05
19:34544387 T G 0.368325 2.5355e-05
19:34551377 T C 0.039777 -2.8217e-05
19:34554451 G A 0.315682 -1.1150e-04
19:34558612 G A 1.252104 5.6334e-05
19:34562014 C T 0.429851 7.6494e-05
19:34568108 T C 1.399422 6.2556e-06
19:34568591 T C 0.040942 4.3220e-05
19:34577386 T G 0.142988 -8.4730e-05
19:34583067 T C 0.214853 -5.5762e-05
19:34583729 G A 0.113939 4.7870e-05
19:34584137 G A 0.677810 -9.5146e-05
19:34590345 G A 0.109599 -4.5282e-05
19:34590490 A G 0.954579 -5.1711e-05
19:34603466 A G 0.746916 -7.5651e-05
19:34604585 G A 0.031276 -6.9701e-05
19:34608654 T C 0.167549 5.8095e-05
19:34613031 G T 0.695201 -7.4449e-06
19:34614003 A G 0.127902 -1.0529e-05
19:34622073 G A 0.171450 -9.6164e-05
19:34627219 C T 0.146601 -4.7677e-05
19:34632485 C G 0.670313 1.6728e-04
19:34633669 A G 1.104082 -1.2380e-04
19:34633734 T C 0.360499 -2.4947e-07
19:34636136 A G 1.861780 -2.0599e-05
19:34639486 A G 1.268002 -2.1330e-04
19:34641954 A G 0.057051 1.0663e-05
19:34646994 G C 0.086165 -2.8509e-05
19:34656406 T C 0.734144 -3.6530e-05
19:34664325 A G 0.079138 1.7479e-05
19:34668294 C T 1.130336 -7.6386e-05
19:34670274 A G 0.049173 4.0160e-07
19:34671119 C T 1.243594 -1.1292e-04
19:34674051 G A 0.060157 -1.8288e-05
19:34676445 G A 0.065652 -3.8627e-05
19:34682214 A T 0.026839 2.0972e-05
19:34706203 A G 0.059063 5.9078e-04
19:34706742 G A 0.740664 -2.1386e-05
19:34713724 T C 0.020435 -6.2662e-06
19:34716108 G A 0.077596 -2.8994e-05
19:34749342 G T 0.125971 -9.0268e-06
19:34752049 A G 1.298129 8.3325e-06
19:34767592 G C 0.070705 1.8195e-05
19:34767593 T C 0.030351 -2.1848e-05
19:34779515 A G 0.059472 3.0896e-04
19:34820321 A C 0.146601 7.7956e-06
19:34830707 A G 0.147140 8.5320e-06
19:34837378 C T 0.692118 7.2733e-06
19:34840634 A C 0.452633 -5.3302e-06
19:34841011 A G 0.056905 3.4011e-05
19:34853752 A G 0.020929 -3.7410e-04
19:34856875 T C 0.050049 -1.8101e-05
19:34866583 T C 0.030088 1.7322e-05
19:34868776 C T 0.050384 -1.8637e-05
19:34876423 T G 0.087525 -4.2046e-05
19:34881049 T G 0.044795 8.2755e-05
19:34881980 T C 0.026115 -6.3438e-06
19:34900005 T C 0.050488 -8.3929e-06
19:34919852 G T 1.765183 -9.5426e-06
19:34944941 A G 0.048138 4.3187e-05
19:34946064 G A 1.647641 -1.3988e-05
19:34950274 C T 0.444480 -8.5308e-06
19:34962061 C G 1.786874 -6.7583e-05
19:34967603 G A 0.047531 3.7068e-05
19:34980189 G A 1.874078 -4.6759e-05
19:34980434 G T 1.205885 -1.0919e-05
19:34982955 C A 0.056298 -6.6421e-06
19:34987233 G A 0.063656 3.6746e-06
19:34987380 G A 0.106941 -5.0051e-05
19:34987542 C A 0.190795 3.4967e-05
19:34989124 T G 0.041023 -4.3909e-05
19:34994662 A G 0.133712 -6.1863e-06
19:34998599 G A 0.040851 4.4408e-05
19:35002775 A G 0.784459 3.6091e-05
19:35009401 G A 0.047375 8.9966e-06
19:35011302 A G 0.391262 4.6056e-05
19:35012367 T C 0.360821 4.5287e-05
19:35014298 T C 0.642867 -2.3353e-05
19:35015143 A G 0.034687 2.3758e-05
19:35020567 C T 0.021058 1.1265e-04
19:35027461 T C 0.029799 -2.9507e-05
19:35028009 C T 0.101073 -6.4438e-05
19:35031579 A T 0.025099 1.5939e-05
19:35032979 G T 0.083929 -9.4358e-06
19:35040060 T C 0.185443 -5.9763e-05
19:35049264 G A 0.396004 -1.6178e-05
19:35052255 T C 1.338503 1.0116e-05
19:35060136 G A 0.024986 -2.8473e-05
19:35066954 T C 0.098778 -2.8821e-05
19:35069970 T C 1.385332 -1.6822e-05
19:35072183 C G 1.272896 -2.6070e-05
19:35073075 A G 0.114614 -4.4049e-05
19:35077759 T C 0.248160 -7.6217e-06
19:35077789 T C 1.195216 3.3127e-06
19:35083653 T C 0.032643 -3.4242e-05
19:35086628 A C 0.084156 -2.1601e-05
19:35090017 A G 0.071199 -3.3001e-05
19:35090064 C A 1.071248 -1.3792e-05
19:35091998 A C 0.093296 -1.1816e-04
19:35093206 C T 0.183700 -3.4994e-05
19:35097753 C A 0.767237 2.3351e-05
19:35106409 T G 1.934880 -1.6306e-06
19:35112977 G A 0.936753 -1.0758e-05
19:35123835 G A 0.133874 3.8966e-05
19:35124211 C T 0.088015 2.4618e-04
19:35126605 G A 0.223292 -8.7487e-06
19:35127980 C A 1.762096 -1.0747e-05
19:35128640 A G 0.098690 -3.3932e-06
19:35146320 G A 0.023402 -9.2202e-05
19:35152558 C T 0.042740 4.2607e-05
19:35166230 C A 0.254616 -1.8496e-05
19:35168591 A C 0.039290 -3.1067e-05
19:35170425 T C 0.087944 -5.8590e-05
19:35175208 G A 0.727272 -7.1884e-06
19:35175749 G C 0.208465 6.2393e-05
19:35175877 A G 0.132677 6.2115e-05
19:35176752 G C 0.240328 9.3152e-05
19:35181101 G A 0.238297 7.7955e-05
19:35181431 G A 0.718535 -1.4422e-05
19:35201588 T C 0.041315 -2.9008e-05
19:35201672 A G 0.020672 -3.3315e-05
19:35204133 T C 1.934215 -1.2286e-05
19:35204388 A C 0.031302 1.6300e-05
19:35218880 A G 0.063247 5.0928e-05
19:35232987 C A 0.071176 2.1393e-05
19:35238331 T C 0.050556 -2.8854e-05
19:35239780 C A 0.071553 2.3293e-05
19:35240440 T C 0.684665 -1.2995e-05
19:35240946 C G 0.030809 1.6116e-05
19:35241876 C G 0.056177 -6.7401e-05
19:35246250 T C 0.644298 -1.0129e-05
19:35260442 T C 0.034798 3.5536e-06
19:35261524 A G 0.074029 3.4434e-05
19:35272934 G A 0.266872 3.7540e-05
19:35277189 C T 1.921972 -2.4225e-05
19:35278669 T G 0.029066 2.1103e-05
19:35282054 T C 0.856337 -2.2121e-06
19:35293370 T C 0.086194 -7.6186e-06
19:35294385 G A 1.135900 2.5121e-05
19:35300798 T G 0.079936 1.5564e-05
19:35302076 C T 0.029832 -8.2936e-05
19:35303848 C A 1.072413 -8.2066e-06
19:35307193 A G 0.681352 -3.5038e-05
19:35309779 C G 0.082283 -9.8855e-06
19:35322265 A G 0.047424 -4.9211e-08
19:35323491 G A 1.062747 -3.3355e-06
19:35323937 T C 0.024833 2.7677e-05
19:35328604 C T 0.119171 1.7926e-05
19:35329919 C T 0.081926 9.7249e-05
19:35329974 G A 0.633000 -2.1539e-05
19:35330731 A G 0.080209 8.0128e-05
19:35333176 T C 0.110865 4.3416e-06
19:35333892 T C 0.064194 2.1741e-05
19:35335548 T C 0.040449 -1.1478e-05
19:35337427 C T 0.113095 7.1213e-06
19:35343610 A G 0.879781 -9.5215e-06
19:35344974 C T 0.355900 -1.1368e-05
19:35358230 A G 0.784485 -3.3399e-05
19:35358258 T C 1.531226 -2.2871e-05
19:35368639 C T 0.047472 4.5303e-05
19:35370305 G A 0.721294 -1.0856e-06
19:35397786 A G 0.043886 -1.0861e-05
19:35400147 A G 0.050715 1.1649e-04
19:35403208 A G 0.031049 1.0743e-05
19:35408879 A G 0.126072 -1.9082e-05
19:35418450 A G 0.060754 9.1585e-05
19:35422808 T C 0.647706 2.8174e-06
19:35429830 A G 0.641088 -1.7231e-06
19:35434448 G A 0.303075 1.8926e-05
19:35434582 T G 0.039887 3.0421e-05
19:35434648 C T 0.058609 -9.4026e-06
19:35435001 T C 0.070040 3.7217e-06
19:35435069 G A 0.345767 2.1009e-05
19:35449082 A G 0.353573 2.4729e-05
19:35449760 C G 0.578802 1.9822e-05
19:35450229 T C 0.932508 3.8071e-05
19:35451124 T C 0.064986 3.5323e-05
19:35453460 A T 1.068336 8.5261e-05
19:35459787 G A 0.069427 7.4581e-06
19:35462160 T C 1.096454 2.2457e-05
19:35462829 T C 1.183518 2.1633e-04
19:35463865 A G 0.177436 1.5715e-05
19:35465897 A G 1.244129 1.2894e-04
19:35470458 T C 0.176131 3.4934e-05
19:35473576 G A 0.065801 3.3854e-05
19:35488460 T C 0.173933 3.1324e-05
19:35490861 G C 0.617238 4.9679e-05
19:35495531 A G 0.037073 4.3857e-05
19:35495680 T C 0.080222 5.8861e-06
19:35496231 A G 0.103812 -1.3466e-05
19:35500470 A G 0.192041 5.3748e-05
19:35503025 T C 0.595164 4.5187e-05
19:35506729 A G 0.595449 3.6894e-05
19:35509879 T C 0.684669 5.2217e-05
19:35510304 T C 0.063639 2.4066e-05
19:35513237 C T 0.269060 1.3983e-05
19:35520962 C T 0.081433 3.8127e-05
19:35524824 C T 0.707727 5.0061e-05
19:35524944 C G 0.268898 1.3183e-05
19:35527030 T C 0.085074 7.6585e-05
19:35530073 C T 0.065467 4.1188e-06
19:35535289 G A 0.825654 4.9205e-05
19:35535332 T C 0.208137 4.8619e-05
19:35536364 A G 0.274918 -3.4303e-05
19:35550878 T C 0.351901 -7.6727e-05
19:35555190 C T 1.866184 1.0210e-05
19:35555585 A G 1.499404 2.9480e-06
19:35555683 T C 0.223097 1.2952e-06
19:35559474 C T 0.364255 -6.8978e-05
19:35560968 A G 0.146377 -2.0915e-06
19:35568212 A G 0.362680 -3.3709e-05
19:35570307 T C 0.943436 -1.9640e-05
19:35575164 T C 0.745978 -3.5723e-05
19:35575767 C T 1.720774 -6.6353e-05
19:35577163 T C 0.416868 2.5014e-05
19:35577293 T G 0.419812 -3.0407e-05
19:35577343 A G 0.959967 -3.8933e-05
19:35577870 A G 0.858044 4.3259e-05
19:35578491 T C 0.036005 -1.2367e-05
19:35587635 G A 0.762320 -9.3384e-06
19:35587791 T C 1.237651 7.2666e-06
19:35589061 T C 0.024113 1.9310e-05
19:35589920 T C 0.199335 -5.9053e-05
19:35592080 C T 0.035324 -2.0562e-05
19:35592260 A G 0.072533 3.9041e-05
19:35595222 C G 0.769224 -2.4633e-05
19:35597998 T G 0.176267 -5.0149e-05
19:35598651 C A 1.152868 -3.5294e-05
19:35599368 C T 0.973430 -3.6988e-05
19:35604873 G A 0.305360 2.1178e-06
19:35610037 C T 0.041640 -2.7142e-05
19:35610994 G A 1.545501 5.5010e-06
19:35612159 G C 0.544890 2.2855e-05
19:35612286 G A 0.285243 -4.9980e-05
19:35615179 G A 1.266223 6.6892e-06
19:35617270 C T 0.705847 -3.0772e-05
19:35622695 G A 1.883705 -2.4406e-05
19:35623409 T C 0.094208 3.8930e-05
19:35624228 T C 0.325478 -5.1477e-06
19:35633635 T C 0.020630 -1.3243e-05
19:35635231 T C 0.707457 -4.2273e-05
19:35635897 A G 0.644425 -3.3824e-05
19:35638278 T C 0.099327 -1.8035e-05
19:35642297 C T 0.244197 4.6224e-05
19:35642306 G T 0.091884 1.9922e-06
19:35642651 T G 0.145955 6.4979e-05
19:35643713 T C 1.623577 -1.4848e-04
19:35644855 C T 0.347020 1.5248e-06
19:35645915 T C 0.472715 -5.6974e-05
19:35648365 G T 0.503822 1.3291e-04
19:35650593 A G 0.262675 6.0260e-05
19:35652709 C A 1.588507 2.4734e-04
19:35652806 G A 0.129161 1.9794e-05
19:35655289 C G 0.219968 -2.7894e-05
19:35657334 G A 0.147795 4.5977e-05
19:35660508 A G 1.606625 2.1165e-04
19:35660752 T C 0.790857 1.3103e-05
19:35669071 A G 1.617215 1.9635e-04
19:35670369 T C 0.109833 1.3544e-05
19:35672211 T C 0.651890 2.7980e-05
19:35673920 T C 0.222217 -6.0252e-05
19:35676984 A G 0.106844 2.0949e-05
19:35684942 C T 0.039569 -3.1342e-05
19:35689951 T C 0.027031 -3.2544e-05
19:35695401 T C 0.981373 1.0878e-04
19:35696724 T C 0.732294 6.2314e-05
19:35700047 C T 1.323339 3.6703e-05
19:35707480 G A 0.476723 -7.8697e-06
19:35712107 A G 0.057473 2.2740e-05
19:35712549 A G 0.095957 -3.1104e-05
19:35718891 T C 0.061776 8.8651e-05
19:35718938 T C 0.397423 6.8455e-05
19:35719020 T C 0.649277 3.7445e-05
19:35719106 G A 1.470086 1.4745e-05
19:35719257 A G 1.212256 9.1413e-06
19:35719577 A G 0.761100 -2.2629e-05
19:35720296 A G 0.270128 -3.5044e-06
19:35720776 A C 1.493659 2.1725e-05
19:35723969 G A 0.071715 4.3465e-05
19:35727654 C T 0.070189 -3.5782e-04
19:35728880 G A 0.507233 1.2981e-05
19:35730138 A G 0.574777 -2.7869e-05
19:35756178 C T 0.426489 7.5674e-05
19:35756735 T C 0.246099 4.6325e-07
19:35757250 A G 0.835921 -1.7481e-05
19:35757427 A G 0.245999 -1.8383e-06
19:35758745 C G 0.059326 1.0590e-05
19:35771995 T G 0.021419 -9.0063e-07
19:35772471 T C 0.461481 2.1028e-04
19:35791333 T C 0.083971 -2.0126e-05
19:35791481 A G 0.028410 2.0741e-05
19:35797671 T C 0.065639 4.7978e-05
19:35799200 C T 1.331950 2.5495e-05
19:35799230 A G 0.362164 4.9253e-05
19:35800662 T G 1.570272 1.8358e-05
19:35809800 G A 1.459326 3.2884e-05
19:35811336 G A 0.281231 3.2844e-05
19:35814384 C A 0.269073 -1.3607e-04
19:35820889 T G 0.240192 6.8257e-05
19:35822884 T C 0.033876 6.3658e-05
19:35825211 A G 0.090771 7.8459e-05
19:35828426 A C 0.025856 7.6556e-05
19:35829381 G A 0.061845 -8.4178e-06
19:35831649 T C 0.259375 -1.8846e-04
19:35833406 G C 1.421221 5.9268e-06
19:35834338 T C 0.292261 -1.5388e-05
19:35834474 G A 0.144475 -3.9586e-05
19:35835622 A G 0.043240 -4.2372e-05
19:35835940 T C 0.516000 2.7207e-07
19:35836600 A C 0.061776 -1.4456e-05
19:35837096 T C 0.117016 -2.8181e-05
19:35837148 A G 0.058576 1.1356e-05
19:35837428 A G 0.611068 8.0727e-06
19:35839730 C A 0.871845 -3.0240e-05
19:35840475 A G 0.122728 7.0514e-05
19:35843086 A G 1.473179 -1.0863e-04
19:35848339 A G 0.423801 -3.1805e-05
19:35848867 A G 0.073938 -1.1503e-04
19:35848955 T C 0.409977 -2.2993e-05
19:35849061 A G 0.334205 -8.5335e-06
19:35849447 T C 0.041458 1.9990e-04
19:35865664 A G 0.492559 -3.7874e-05
19:35865830 G A 0.468946 -2.0029e-05
19:35871707 T C 0.491008 -1.0053e-04
19:35878328 A G 0.055794 -4.6854e-05
19:35883551 C T 1.605670 2.1834e-05
19:35886418 A G 0.414833 -1.2773e-05
19:35887023 T C 0.047307 -3.9685e-05
19:35887776 G T 0.513644 9.9737e-05
19:35889429 A C 1.074720 -5.9906e-05
19:35896467 A G 1.617063 1.0354e-05
19:35896968 T C 1.568756 5.0368e-06
19:35897040 A G 0.024525 2.1887e-05
19:35897918 T C 0.452490 5.9225e-05
19:35898859 C T 0.164998 -1.6572e-05
19:35898899 G A 0.123864 1.4215e-05
19:35908257 A G 0.243074 3.0463e-05
19:35908289 A G 0.041364 -6.1362e-06
19:35908957 G A 0.312482 5.7375e-05
19:35918910 T G 0.094023 2.5855e-05
19:35920799 T C 0.161483 -1.2144e-05
19:35921266 G T 1.049365 2.7663e-05
19:35921507 A C 0.128574 6.0613e-05
19:35922437 G A 1.242331 8.9133e-07
19:35923465 G A 1.043130 2.1459e-05
19:35926075 C T 0.145890 7.2937e-05
19:35927153 A C 0.108768 4.2547e-05
19:35929300 A G 1.233058 9.4445e-06
19:35930732 A C 0.035625 9.7818e-05
19:35930838 A G 0.290839 6.1482e-06
19:35931831 A T 0.287879 2.1019e-05
19:35935987 A C 0.275081 1.1953e-05
19:35936004 G A 0.347993 1.1415e-05
19:35941248 A T 0.155040 5.3846e-05
19:35943769 G A 1.425573 -8.2395e-05
19:35948993 G T 0.041565 -4.9516e-06
19:35950174 G A 0.583090 -2.1930e-05
19:35950306 A G 0.093659 4.8063e-05
19:35952065 G A 0.069975 -1.9152e-05
19:35956390 A G 0.574972 -3.3258e-05
19:35963194 A G 0.456252 2.9797e-05
19:35965340 A G 0.157137 -1.1980e-05
19:35966532 G C 0.070660 2.0409e-04
19:35976696 A G 0.050381 -7.1512e-06
19:35978458 A G 0.470423 -1.0811e-05
19:35979385 T C 0.102942 -3.1667e-05
19:35981706 G T 0.175741 -1.0744e-05
19:35982472 T C 0.186907 9.2858e-06
19:35988301 A G 0.034859 7.9102e-05
19:35988748 C T 0.207864 1.3763e-05
19:35991442 G T 1.977874 -5.5728e-05
19:35992385 T C 0.033843 2.0532e-04
19:35992691 G A 1.032000 -7.3056e-06
19:35994727 A G 0.037638 -1.5994e-04
19:35997457 T G 0.378912 -8.4441e-06
19:35998213 C A 0.593736 8.0693e-06
19:35999198 T C 0.117753 -2.5023e-05
19:35999251 G C 0.582807 1.1855e-05
19:36003721 A G 0.203226 4.2832e-05
19:36003962 C T 0.149795 9.6396e-06
19:36004106 G A 1.557318 -1.4368e-05
19:36004171 A C 0.275746 3.1808e-05
19:36007269 T C 0.774956 -9.8318e-05
19:36010258 A G 0.664623 3.2234e-05
19:36012428 C T 0.215119 -3.5659e-05
19:36016299 T C 0.179364 -9.9867e-07
19:36017172 C A 0.554151 -1.2656e-05
19:36017615 A G 0.030046 -3.1711e-05
19:36017928 C G 0.753673 -6.9247e-06
19:36020182 A G 0.038491 4.7570e-05
19:36023805 G A 0.502718 -2.6923e-05
19:36026235 A G 0.104195 -3.7471e-05
19:36029240 T G 0.054954 1.2718e-04
19:36032981 G A 0.045548 -1.2690e-05
19:36038221 C T 0.268722 -3.9434e-05
19:36038390 G A 1.268161 -1.2738e-05
19:36041030 G T 0.276486 -9.6486e-05
19:36042207 T C 0.359827 -6.3362e-05
19:36048741 T G 0.792347 4.6645e-06
19:36049259 A C 0.046690 -1.5716e-05
19:36050969 G A 1.774219 -1.6244e-04
19:36051333 T G 0.023305 -2.8120e-05
19:36053814 T G 0.288723 3.9414e-06
19:36056431 A G 0.044675 9.3168e-06
19:36057800 G A 0.364628 -6.7638e-05
19:36061852 G A 0.094857 1.3290e-05
19:36068826 A G 0.079904 7.3971e-06
19:36068881 G A 0.973907 -3.4898e-06
19:36069632 T C 0.910258 -2.4620e-05
19:36071771 G A 0.870576 -4.2755e-05
19:36078219 C A 0.088310 1.2862e-04
19:36078876 C T 0.055976 -3.1113e-05
19:36079704 T C 1.117486 -9.6412e-05
19:36079936 A G 0.782080 -1.8946e-05
19:36085146 T C 0.029517 6.0689e-05
19:36089750 A G 0.041364 4.0791e-05
19:36095976 A G 0.469774 -2.4995e-05
19:36096772 T C 0.430406 -3.7847e-05
19:36108727 T C 0.042786 -4.3553e-05
19:36113590 G A 0.072497 -6.4102e-05
19:36119330 C T 0.093371 -6.5148e-05
19:36119911 A G 0.022698 -2.6343e-06
19:36122602 T C 0.460975 2.3198e-05
19:36134208 A G 0.178500 -5.8575e-06
19:36135783 A G 0.094003 -1.2361e-05
19:36140014 G A 0.051974 1.8347e-05
19:36154058 A G 0.061728 9.4560e-06
19:36157167 A G 0.943498 -6.4945e-05
19:36157740 T C 0.253542 -6.6416e-05
19:36159368 G T 0.177221 4.6332e-05
19:36161913 T G 0.024648 -3.9990e-05
19:36164495 G A 0.153216 3.9351e-05
19:36168646 G A 0.198111 4.3635e-05
19:36173453 A C 0.351074 6.3764e-05
19:36184643 T C 0.200117 2.9583e-05
19:36193679 G A 0.938392 -3.4188e-05
19:36204831 C T 0.932174 -3.9103e-05
19:36206050 C A 0.196819 2.3069e-05
19:36206203 A T 0.036969 -3.5054e-05
19:36211742 A C 0.102640 -1.7563e-05
19:36221525 A G 0.031016 8.8615e-06
19:36222857 T C 0.191983 1.3313e-05
19:36226469 A G 0.118762 -3.0187e-05
19:36230174 C T 0.287960 -4.1761e-05
19:36230767 G A 0.178591 2.6901e-05
19:36230870 G A 0.035710 8.6666e-06
19:36232175 A G 0.069508 4.5331e-05
19:36233470 A G 0.281799 4.5255e-06
19:36233826 T C 0.099047 -2.0801e-05
19:36234652 C T 0.110395 -5.1041e-05
19:36236120 G A 1.875503 -7.8201e-05
19:36239484 G A 0.288125 -3.9159e-05
19:36251326 G A 0.936513 -3.5019e-05
19:36258721 T C 0.177027 1.2280e-05
19:36258842 C G 0.209147 1.6857e-05
19:36259415 A G 0.235606 -9.2788e-05
19:36266365 A G 0.109297 -4.1962e-05
19:36267542 T G 0.344400 4.0276e-05
19:36269652 A G 0.079417 1.9839e-04
19:36269740 A G 0.774647 1.2068e-05
19:36271139 T C 0.235496 -6.9062e-05
19:36276767 G A 1.128366 3.6631e-06
19:36282937 G A 0.043220 8.4917e-06
19:36289898 G A 0.241487 -9.3503e-05
19:36290900 G C 0.376822 -2.5940e-05
19:36292754 A G 0.124689 1.3430e-04
19:36294579 G A 1.913248 -2.2033e-05
19:36295375 A G 0.839072 4.8785e-04
19:36298595 T A 0.403444 2.6738e-07
19:36299238 A G 0.034291 4.3401e-05
19:36302921 C T 0.542846 4.5352e-05
19:36309321 C A 0.300359 -4.8358e-05
19:36309518 A G 0.163041 4.6161e-05
19:36313540 C G 0.205378 3.5366e-05
19:36316710 C T 0.074691 6.1333e-05
19:36320170 G A 0.380487 -2.7703e-05
19:36322456 A G 0.245713 -1.0666e-04
19:36322601 C T 0.205592 7.8456e-05
19:36324324 G A 0.381655 -2.2345e-05
19:36324590 C T 1.119142 6.1864e-05
19:36325031 T C 0.094766 5.3751e-05
19:36339247 T C 0.150892 1.4112e-05
19:36339810 C T 0.072289 1.7050e-04
19:36340009 A G 0.026261 -2.4546e-05
19:36342212 T C 0.624139 -3.0375e-06
19:36343126 T C 0.029731 6.4473e-07
19:36345767 C T 0.102115 7.8074e-05
19:36349752 A G 0.066291 -3.1458e-06
19:36351768 A G 0.366523 -8.1717e-06
19:36355661 A G 0.026265 3.2678e-05
19:36367509 G C 0.026239 3.7903e-05
19:36375281 G A 0.066681 4.2767e-06
19:36376966 C T 0.039511 1.0114e-05
19:36385928 G A 0.087366 -2.6155e-05
19:36387881 G A 0.086730 -2.7051e-05
19:36388880 G T 1.958772 -9.2037e-05
19:36394678 C T 0.020439 -1.8745e-04
19:36396024 C T 0.064720 4.8681e-05
19:36398454 C G 0.101956 2.4854e-05
19:36403112 A G 0.038014 4.5768e-05
19:36430368 T C 0.064029 3.3669e-05
19:36430798 G A 0.066671 8.4051e-06
19:36431128 T C 0.033486 -1.1880e-05
19:36439298 A G 0.578081 -8.2219e-06
19:36441223 A G 0.084516 -2.1486e-07
19:36442117 C T 0.293595 2.3075e-05
19:36442598 T C 0.033636 3.4458e-05
19:36445218 A T 0.787874 6.0731e-06
19:36447203 C T 0.095253 1.5298e-05
19:36448842 T C 0.046723 2.8618e-05
19:36456801 C G 0.091254 4.5839e-05
19:36457755 C T 0.267440 -3.5986e-06
19:36461189 C T 0.725120 1.3717e-05
19:36462543 G T 0.032928 -5.5402e-05
19:36464626 T C 0.063860 -1.4924e-05
19:36467594 T C 0.717305 8.3191e-06
19:36468278 G T 0.238446 9.4709e-06
19:36469497 T C 0.698823 -1.1384e-05
19:36470237 T C 0.032393 2.5707e-05
19:36471921 T C 0.284094 -2.6819e-05
19:36477855 C T 0.310359 -2.0080e-05
19:36479803 T C 0.100914 3.8207e-05
19:36487146 G A 0.296499 6.8005e-05
19:36487759 G A 0.102933 -2.8509e-04
19:36495502 A G 0.032996 4.4548e-05
19:36501445 T C 0.655181 4.1532e-05
19:36515091 C A 0.642127 3.3636e-05
19:36520765 T C 0.625002 5.0888e-05
19:36526709 G A 0.207322 -3.5799e-05
19:36530428 A G 0.212607 9.0536e-06
19:36531262 T C 0.032380 -1.2823e-04
19:36542638 C G 0.033967 2.1692e-05
19:36546015 T C 0.036898 9.8268e-05
19:36547530 C T 0.294666 1.0977e-06
19:36567153 A C 0.036171 3.1109e-05
19:36574361 G A 1.792129 -4.0979e-06
19:36574798 T C 1.137753 2.4385e-05
19:36575645 A G 0.405670 -8.5328e-06
19:36577550 A G 0.181178 3.2508e-05
19:36582270 A G 0.924199 5.0990e-05
19:36590329 C T 1.319418 4.7343e-05
19:36591431 C G 0.293569 4.1340e-06
19:36593915 G T 0.066122 -1.8008e-04
19:36594063 T C 0.202230 -4.6166e-05
19:36594659 T A 1.203801 -8.2875e-06
19:36594853 A G 0.094773 -4.6811e-05
19:36611261 T C 0.084033 -3.4410e-06
19:36612994 A G 0.093926 -5.0061e-05
19:36615878 A G 0.070430 -1.3289e-04
19:36622966 C G 1.290498 2.9201e-05
19:36623539 T C 0.499499 -2.3841e-05
19:36623594 C T 0.034541 2.7901e-05
19:36630372 C T 0.068248 1.3503e-05
19:36637386 T C 0.042081 4.9759e-05
19:36637393 T C 0.024720 -5.7963e-05
19:36638037 C T 1.347172 -2.7162e-05
19:36640319 T C 0.116922 1.7212e-05
19:36641563 T C 0.073286 6.7008e-05
19:36643695 G T 0.539356 -2.0941e-05
19:36652185 C A 0.570720 6.1366e-06
19:36652747 T C 0.185375 -5.4551e-07
19:36653204 T C 0.028118 3.6434e-05
19:36655415 T C 0.025667 -8.7422e-06
19:36666167 C T 1.054363 3.3288e-05
19:36674305 G A 1.049199 4.7652e-05
19:36675065 G T 0.325205 8.1638e-06
19:36681095 A G 0.433314 1.9294e-05
19:36682866 G C 0.167864 2.1328e-05
19:36684969 C T 0.769091 2.1026e-05
19:36706633 G A 0.772194 -3.6451e-05
19:36707064 G A 0.168123 1.4175e-05
19:36715853 G A 0.137568 -3.0249e-05
19:36717174 G A 0.145812 2.2830e-05
19:36719538 A G 0.451695 2.4895e-05
19:36719719 T C 0.036680 -8.1433e-05
19:36721457 A G 0.254126 5.1989e-05
19:36727212 A G 0.033460 -6.5108e-05
19:36727365 A G 0.771272 -3.0543e-05
19:36734987 T G 0.035249 2.1806e-05
19:36739067 G A 1.353180 -1.9059e-05
19:36746190 C T 0.120236 -2.8457e-05
19:36749559 A G 0.418007 4.5139e-05
19:36813972 G A 0.856992 1.9007e-05
19:36814379 T C 0.133180 -2.1137e-05
19:36828766 G C 0.417975 3.5999e-05
19:36834565 A G 0.723092 3.2353e-05
19:36838688 T C 0.040974 8.6151e-05
19:36847742 G A 0.770194 7.1871e-06
19:36848339 G C 0.055827 -1.9762e-05
19:36856251 T G 1.191775 3.6428e-05
19:36867648 T C 0.079326 5.6232e-05
19:36876511 G C 0.028761 -9.1512e-05
19:36880484 C T 1.325786 3.5710e-05
19:36881643 G A 0.583580 1.9131e-05
19:36882133 T C 0.067833 6.4028e-06
19:36908677 C T 0.451445 3.4364e-05
19:36918102 G A 0.216092 -1.1148e-05
19:36925046 A C 0.496928 1.5932e-06
19:36940698 G A 0.044230 3.8045e-05
19:36940760 T G 1.162508 5.5621e-06
19:36941144 C T 1.115662 2.0683e-05
19:36942264 C T 0.049092 3.4745e-05
19:36956110 T C 1.108132 2.0350e-05
19:36957653 C T 0.159201 -2.2098e-05
19:36963743 T C 0.475522 5.2191e-05
19:36970952 G A 0.475039 -1.2176e-05
19:36997544 A C 0.759396 7.6486e-06
19:37004938 C T 0.665652 -2.0463e-05
19:37005298 G A 0.283354 -6.8111e-05
19:37022471 G T 1.391704 -5.3590e-06
19:37038092 C T 0.435914 3.2170e-06
19:37038416 C T 0.156939 -1.7844e-05
19:37039069 C A 1.375202 -1.3794e-04
19:37047472 A G 1.091692 -2.5651e-05
19:37050703 A C 0.030117 4.0088e-05
19:37074430 A G 0.281825 3.0138e-05
19:37083943 A C 0.586666 -1.1447e-05
19:37107440 G A 0.040296 7.3385e-05
19:37108435 T C 0.032763 -1.1696e-04
19:37117302 G A 1.209964 7.6069e-05
19:37117490 G A 0.029017 1.1293e-05
19:37118439 T C 0.431877 -2.1057e-06
19:37129806 A G 0.128989 -2.9344e-05
19:37156918 A G 0.181733 3.5713e-05
19:37169246 C G 0.064698 -4.8194e-06
19:37173385 C T 0.031325 2.9819e-05
19:37175752 A G 0.121745 1.3587e-04
19:37183250 G A 0.247752 -5.5431e-06
19:37201334 A C 0.156306 -1.4719e-05
19:37209866 C T 0.280803 -5.7415e-05
19:37210529 G A 0.587208 -1.0098e-05
19:37220436 A G 0.040530 -6.2670e-05
19:37230491 T C 0.711797 -3.7539e-05
19:37241781 A G 0.867408 -4.4903e-05
19:37245743 A G 1.643668 8.4903e-06
19:37261823 G A 0.484766 -1.0698e-05
19:37267194 T G 0.097204 8.6535e-05
19:37287405 C T 0.533355 -5.1379e-06
19:37288454 T C 1.582122 3.7637e-05
19:37288814 G A 0.055087 2.7215e-07
19:37292143 T G 0.029962 1.1374e-04
19:37297957 C T 0.413259 3.7737e-05
19:37298389 T C 0.098817 -1.2473e-05
19:37310344 C T 0.533514 -6.1405e-07
19:37315562 A G 0.127746 -9.0468e-05
19:37326284 T G 0.643714 -4.2203e-06
19:37328073 T C 0.111248 3.0654e-06
19:37339156 G T 0.534478 -4.7907e-06
19:37347166 T C 0.068349 -1.1192e-04
19:37349801 C A 0.454026 9.2479e-05
19:37353791 T C 0.677862 -1.7005e-05
19:37356065 T C 0.038586 9.3961e-05
19:37363157 G A 0.235411 -9.3222e-05
19:37368535 C G 0.028001 9.3254e-05
19:37376756 A G 0.956883 4.9877e-05
19:37395957 G A 0.188043 -4.6759e-05
19:37402778 T G 0.020734 5.1585e-05
19:37407938 A G 0.236375 -3.5493e-05
19:37413196 C G 0.023447 -3.0343e-05
19:37416032 A G 0.020747 -2.4877e-05
19:37425609 T C 0.062409 2.1731e-05
19:37429026 G A 0.039494 1.0098e-05
19:37437106 T C 0.545815 -1.0530e-05
19:37438418 C T 0.035216 -6.0844e-06
19:37440497 T A 0.022824 6.2204e-05
19:37441980 G A 1.174508 -3.7660e-05
19:37455903 G A 0.338272 -6.6725e-05
19:37464606 T G 0.316036 -1.1337e-04
19:37482151 G A 1.099495 -5.8803e-07
19:37487723 A G 1.078645 -8.1476e-06
19:37487975 A G 0.768143 3.1363e-05
19:37488055 G T 0.310476 -8.6194e-05
19:37493706 C T 0.020997 4.3789e-05
19:37516086 C T 0.744939 4.4674e-05
19:37546309 A G 0.028137 -1.6486e-04
19:37548105 T C 0.125293 -1.0585e-05
19:37549756 T C 0.047953 7.4239e-05
19:37560106 T C 0.039092 9.4185e-05
19:37579810 A G 1.045970 1.3129e-05
19:37593096 A G 1.044915 1.0893e-05
19:37597904 T C 0.065438 3.1915e-05
19:37613594 G A 0.121492 1.2290e-05
19:37620531 C A 0.680245 5.3860e-05
19:37621652 G C 0.021383 4.6085e-05
19:37635453 A G 0.049790 -6.7293e-05
19:37636776 C A 1.029228 1.0256e-05
19:37639266 A G 0.030452 4.8333e-05
19:37642922 T C 1.048732 1.1441e-05
19:37643777 T C 0.064058 -6.6395e-07
19:37644370 A T 0.044675 1.2347e-05
19:37644489 T A 0.032477 -9.8575e-06
19:37650573 G A 0.145699 3.2352e-05
19:37654976 G A 0.716347 4.6457e-05
19:37658453 G A 0.113170 9.4743e-06
19:37685602 A C 0.027008 -1.1642e-04
19:37690420 T C 1.154748 -3.6462e-05
19:37705345 T C 0.592048 -1.7253e-05
19:37720855 T G 0.034038 6.7220e-05
19:37723924 G A 0.115873 2.8175e-06
19:37732037 T C 0.036469 9.8066e-05
19:37733771 C A 0.109684 1.5149e-06
19:37734888 A C 0.277638 2.4944e-05
19:37737065 C A 0.321093 -1.2336e-04
19:37737850 G A 0.793197 7.6021e-05
19:37747224 G A 0.299959 -1.6402e-05
19:37798718 T C 0.058969 -1.4136e-05
19:37799175 G T 0.070728 -1.0299e-04
19:37800320 C T 0.020961 8.6610e-05
19:37804351 G C 0.035963 -1.2123e-05
19:37818858 A G 0.124202 -1.1244e-04
19:37820230 A G 0.095286 2.9533e-05
19:37829792 A G 0.094120 -1.3680e-05
19:37842735 C T 0.311287 -1.3859e-04
19:37854040 A G 0.070826 2.5646e-07
19:37854580 T C 0.502027 -2.8189e-05
19:37868552 C T 0.055139 1.6874e-04
19:37875631 C T 1.010370 -5.5717e-05
19:37878563 T C 0.022827 5.9297e-05
19:37879073 G A 0.026232 1.7913e-05
19:37898476 T C 0.064198 3.4346e-05
19:37917794 C T 0.022493 5.8105e-05
19:37923227 T C 0.021909 -4.4305e-05
19:37933638 G A 0.074782 -3.0972e-05
19:37933936 A G 0.318661 -9.9264e-05
19:37940044 A T 0.025817 -8.1268e-05
19:37945113 G T 0.035973 8.3868e-05
19:37945274 C A 0.310508 -1.0884e-04
19:37950798 G C 0.943005 -5.8403e-05
19:37953661 T C 0.297184 3.6525e-05
19:37977386 C G 0.073701 2.7441e-05
19:37980167 G A 0.099190 1.5931e-05
19:37988445 A G 0.026336 -7.4592e-05
19:37998237 C G 0.029238 4.8011e-07
19:38005214 G A 0.057684 -1.4316e-05
19:38015577 T G 0.062886 -5.0685e-05
19:38024271 G T 0.169714 -2.1098e-05
19:38027957 G A 0.064941 1.7787e-05
19:38028579 A G 0.070407 1.1413e-06
19:38031252 C T 0.079680 1.2195e-05
19:38040836 T C 0.078554 7.4765e-05
19:38067999 C T 1.537182 4.4963e-08
19:38074416 G A 0.027660 -1.6083e-04
19:38081489 G A 0.038573 -2.7326e-05
19:38107485 C G 1.169837 3.3248e-05
19:38125845 T C 0.027959 -2.9618e-05
19:38141577 G C 0.087619 6.7087e-05
19:38146923 G T 0.773661 3.8371e-05
19:38151703 G A 0.103754 1.5127e-05
19:38160565 T C 0.079144 6.8867e-05
19:38167632 C T 0.042201 -6.5969e-06
19:38168913 A G 1.761927 1.4486e-05
19:38173433 C T 0.105114 -8.5605e-05
19:38189440 C T 1.656859 5.5064e-05
19:38189555 C T 0.035742 -9.0079e-06
19:38189616 C T 1.667132 3.5600e-05
19:38190686 G A 0.024768 6.7504e-07
19:38199462 C T 1.656843 4.8840e-05
19:38201710 T G 0.023493 -6.9993e-05
19:38202515 A G 0.371528 -9.9227e-06
19:38207632 A G 0.403525 -1.1513e-05
19:38209301 T C 1.253506 4.7018e-05
19:38210135 T C 0.095750 7.3281e-05
19:38210986 T C 0.049105 -8.5701e-05
19:38221032 G C 0.068716 -2.5420e-05
19:38226496 A C 0.047803 -5.0986e-05
19:38229378 A G 1.656710 5.3869e-05
19:38229926 A G 0.093471 -1.6602e-04
19:38240458 A G 0.117782 7.7581e-05
19:38246606 A G 0.025080 -7.7260e-06
19:38250656 C T 1.970363 1.3197e-05
19:38283126 C T 1.599503 1.4227e-05
19:38291862 A G 0.105033 1.6848e-05
19:38292025 C T 0.028975 2.7126e-07
19:38297041 A G 0.123270 3.9448e-06
19:38298617 G A 0.034983 -2.6568e-05
19:38325536 G C 0.434080 2.0380e-05
19:38327261 T G 0.035570 -2.4609e-05
19:38336811 T C 0.137558 -4.7847e-05
19:38367705 T C 1.909216 -1.8943e-05
19:38375666 T C 0.350269 3.0693e-05
19:38375984 T C 0.020903 -4.3672e-05
19:38376848 C T 0.084065 -5.8955e-06
19:38379446 T C 0.780676 -1.8146e-05
19:38384421 G C 1.520927 -2.1099e-06
19:38384689 T C 0.021045 2.7904e-05
19:38391326 C A 0.026161 -1.4432e-05
19:38397213 G A 0.347555 -7.2169e-05
19:38417373 T C 0.029958 -9.5744e-06
19:38424544 T C 0.063698 4.3683e-05
19:38427097 C A 1.168630 -2.6997e-05
19:38432391 A G 0.105237 -1.1280e-04
19:38457837 C T 0.741664 1.5661e-05
19:38464788 A T 1.194612 -3.2036e-05
19:38465761 T G 0.331953 -8.4845e-05
19:38470742 T C 0.057700 -7.4553e-05
19:38471580 A G 0.779409 3.3448e-06
19:38473157 A G 0.181723 -6.1300e-06
19:38473929 C G 1.538986 -1.2060e-05
19:38474095 C T 0.129243 1.7069e-05
19:38475123 T C 0.055820 5.3692e-05
19:38475375 T C 1.076460 2.3189e-06
19:38475591 C A 0.474328 1.4210e-06
19:38477481 T C 0.069336 2.4645e-05
19:38478280 T C 1.332433 -7.7654e-05
19:38486123 T C 0.056249 1.0096e-04
19:38497288 G A 0.065928 2.3486e-05
19:38497453 T C 0.613895 -1.9160e-05
19:38501417 G C 1.452971 -8.5824e-05
19:38517387 A G 0.126760 2.7305e-04
19:38522972 T C 0.240315 -1.1924e-05
19:38524768 T C 0.065739 -2.9319e-05
19:38527052 A C 0.035168 -2.5523e-05
19:38528311 A G 0.053357 -2.2633e-05
19:38534304 G A 0.208176 2.3408e-04
19:38534650 A G 0.023438 9.8136e-05
19:38535535 A G 0.160769 8.9618e-05
19:38543903 C A 0.671757 -3.2545e-04
19:38559641 T C 0.048323 -4.0667e-05
19:38560003 T G 0.304559 -1.2803e-04
19:38563162 T C 0.160791 1.0109e-04
19:38569359 A G 0.151768 -5.1295e-05
19:38572894 T C 0.072182 1.1652e-04
19:38573068 T C 0.024924 -1.3244e-06
19:38573139 T G 0.089375 1.5817e-04
19:38573347 C T 0.048732 3.0464e-05
19:38578183 A G 0.025456 1.7996e-04
19:38610504 A G 0.276424 -4.2398e-05
19:38621473 A G 1.785491 2.7430e-05
19:38625946 T C 0.850796 3.3628e-06
19:38643539 T C 0.028050 -6.8113e-05
19:38652962 T C 0.048206 -8.5914e-06
19:38653376 T C 0.050634 -8.3415e-05
19:38661480 A G 0.853987 3.7357e-05
19:38672209 C T 0.027907 -7.9470e-05
19:38673298 G C 0.135208 2.0483e-05
19:38673353 A G 0.051286 -5.6644e-05
19:38683266 C A 0.059556 -7.4738e-05
19:38685802 T C 0.074123 -3.3892e-05
19:38686272 A G 0.087113 3.4965e-05
19:38687646 C T 0.261413 -5.1719e-05
19:38688977 C G 0.044431 -9.1163e-05
19:38690006 A C 1.146121 9.3435e-05
19:38697577 G A 0.032772 -2.1765e-05
19:38700944 C G 1.469706 2.0442e-05
19:38704561 A G 0.357091 6.9847e-05
19:38704921 C A 0.393054 -7.6058e-05
19:38705025 A G 0.031679 -1.6900e-05
19:38705142 C A 0.386423 -1.4249e-05
19:38705237 C T 0.067009 6.6248e-05
19:38706989 A G 0.919366 4.5681e-05
19:38711515 C T 0.387900 1.4250e-05
19:38715322 A G 0.069849 2.9800e-05
19:38717143 C T 0.467268 -1.4322e-04
19:38717264 G A 1.060020 -4.7406e-05
19:38725416 C T 0.346140 7.2517e-06
19:38732251 T C 0.039731 5.1036e-05
19:38735581 A G 0.102692 3.8769e-05
19:38735613 T C 0.929814 -2.8866e-05
19:38753625 C T 1.036479 -1.7350e-05
19:38755864 T C 0.514646 1.1243e-05
19:38756390 C G 0.076853 -1.1204e-05
19:38757790 G A 0.417336 2.9049e-04
19:38758140 A G 0.507266 3.7059e-05
19:38765620 A G 0.061744 1.6680e-05
19:38772546 G A 0.041448 1.1522e-04
19:38782485 C G 0.081601 -2.5287e-07
19:38789249 A G 0.332336 3.6554e-05
19:38793457 G T 0.048952 -7.9793e-05
19:38795159 A G 0.295649 -7.0785e-06
19:38798809 A G 0.044158 -2.3103e-05
19:38800176 A G 0.084013 -3.6674e-05
19:38800360 T C 0.037115 -7.9805e-05
19:38813909 A G 0.065152 2.2503e-05
19:38814538 G A 0.061143 -2.4733e-05
19:38817628 A G 0.027219 -1.5202e-05
19:38817876 A G 0.294847 -5.6174e-06
19:38824581 T C 0.488161 -5.1306e-07
19:38827960 C T 0.306600 -1.9263e-05
19:38835158 C T 0.088583 -2.9705e-05
19:38861333 A G 1.031484 -2.1553e-05
19:38861362 C T 0.037625 1.9288e-04
19:38871622 T C 0.046593 -5.1892e-05
19:38872634 C T 0.065308 -7.1596e-05
19:38876586 T G 0.064951 -6.7428e-05
19:38885397 A C 0.052124 -5.6649e-05
19:38888587 T C 0.132255 -5.3931e-05
19:38892039 A G 0.122339 1.9263e-05
19:38894102 A G 0.036807 1.9593e-04
19:38894307 A G 0.065525 -6.5760e-05
19:38896204 G T 0.033483 -2.6040e-05
19:38896244 A C 0.036807 1.5747e-04
19:38899548 A G 0.183450 2.1221e-05
19:38900078 G A 0.103189 6.1018e-05
19:38901633 T C 0.057920 5.3861e-06
19:38903099 G A 0.316065 -2.0829e-05
19:38903330 A G 0.023395 -8.0701e-05
19:38905792 A G 0.125474 3.0016e-05
19:38909639 G A 0.600581 4.7084e-06
19:38910787 T C 0.115442 -7.3796e-06
19:38912764 G A 0.704984 1.7127e-06
19:38914576 A G 0.046710 -4.8699e-05
19:38920382 A C 1.561512 -4.3167e-05
19:38924996 C T 0.062231 1.6461e-05
19:38925116 C T 0.029179 -2.1698e-05
19:38927316 G A 1.687788 3.0616e-05
19:38935366 T C 0.070907 8.3242e-06
19:38940229 T C 1.740810 4.0928e-05
19:38941645 T C 1.331317 -4.0675e-05
19:38950947 T C 1.298541 -3.8160e-05
19:38955583 A G 0.734244 3.7317e-05
19:38956726 T C 0.060657 1.6140e-05
19:38959196 G T 0.214486 -1.4788e-05
19:38975866 T C 0.039121 5.3576e-05
19:38979891 G A 0.071799 -3.7309e-05
19:38980666 T C 0.127847 1.1987e-05
19:38981284 G A 0.182736 -5.4012e-05
19:38983180 T G 0.131141 -3.6472e-05
19:38988545 A G 0.063471 -2.4523e-05
19:38990336 T C 0.089430 3.4425e-06
19:38992910 C A 0.217021 -1.0117e-04
19:38993372 G A 0.514971 -1.5407e-05
19:38997076 T C 0.494380 -1.2759e-05
19:38998279 A G 0.082095 -2.5960e-05
19:39008003 A G 0.128068 -4.9487e-05
19:39018347 C G 0.047833 -1.1202e-05
19:39020560 G T 0.181317 4.9848e-05
19:39040184 C A 0.290186 -5.6315e-05
19:39042032 C T 0.103092 2.4848e-05
19:39043586 A C 0.193220 1.9906e-05
19:39044492 T C 0.036852 1.4657e-05
19:39048129 C A 0.096879 1.1735e-06
19:39048163 A C 0.202574 -4.8913e-05
19:39050620 T C 0.074201 1.3039e-05
19:39066494 T C 0.060968 1.2434e-06
19:39067987 T C 0.133004 -7.6180e-05
19:39075392 C T 0.044528 3.2038e-05
19:39087650 T C 0.079540 8.3265e-06
19:39092142 T C 0.070894 -2.8561e-05
19:39104375 A C 0.295526 -7.6299e-05
19:39106924 G A 0.040647 3.1120e-05
19:39116961 G A 0.074101 4.4561e-05
19:39119494 C A 0.450523 -3.5518e-05
19:39132600 T C 0.044629 1.9617e-05
19:39147510 A G 0.189085 -2.5215e-06
19:39150330 G A 0.067804 9.3169e-05
19:39150403 A C 0.116078 2.3033e-05
19:39152908 C T 1.503712 -5.0435e-06
19:39156747 T G 0.101644 -3.3820e-06
19:39161851 T C 0.140921 -3.0884e-04
19:39167360 G A 1.169857 -5.5568e-05
19:39174332 A G 1.726282 5.2054e-04
19:39174669 A C 0.350976 4.6762e-05
19:39188112 A G 0.989912 -5.5874e-06
19:39192116 A G 0.039202 2.0068e-05
19:39207742 A G 0.031974 2.1343e-05
19:39210593 A G 0.483156 9.5362e-06
19:39226927 C T 0.117866 -2.1733e-04
19:39228244 C T 0.350395 1.1065e-04
19:39229089 G A 0.133709 -1.8224e-04
19:39237950 A C 0.997829 -4.9277e-06
19:39249078 T C 0.329626 7.0649e-05
19:39250308 A G 0.462481 6.8249e-06
19:39250337 A G 0.995751 -1.0172e-05
19:39255220 T C 0.191084 -4.7553e-05
19:39258110 T C 0.965076 -8.3353e-06
19:39266194 A G 0.095779 1.6649e-05
19:39266289 C T 1.628715 -3.4430e-06
19:39267067 A G 0.043409 1.8083e-05
19:39276971 C T 1.158091 -4.4667e-05
19:39285827 G A 1.474321 1.8639e-05
19:39291691 G A 0.244600 2.4848e-05
19:39296108 C A 0.283481 -6.9557e-06
19:39296319 G T 0.991496 -9.7475e-06
19:39306425 C A 0.835278 5.5840e-06
19:39307103 T C 0.205579 1.4251e-05
19:39322087 G T 1.130129 -2.7200e-05
19:39329205 T C 0.063435 -7.2934e-06
19:39338142 G A 1.387312 -2.3350e-05
19:39359377 A G 0.041487 -1.5828e-05
19:39360597 T C 0.208936 6.5282e-05
19:39360720 A G 0.949788 1.9500e-05
19:39368998 C T 0.981704 -2.6101e-05
19:39370144 T C 0.036135 3.3582e-06
19:39371013 T C 0.041137 6.5978e-05
19:39378804 T C 0.143242 -1.2782e-04
19:39380030 T C 0.727951 6.8934e-05
19:39385188 T C 0.040354 2.6800e-05
19:39387842 C T 0.134809 -6.6760e-05
19:39391817 C T 1.218796 -6.5033e-05
19:39395331 C T 0.484438 -5.6726e-05
19:39398631 G A 0.325984 -1.7598e-05
19:39400175 G C 1.210318 -1.8959e-05
19:39408688 G C 1.214304 -1.1576e-05
19:39410119 G A 0.892192 -8.7986e-07
19:39416887 T C 0.343414 -1.6608e-05
19:39416966 T G 0.546422 5.9561e-06
19:39419354 G T 0.044113 -5.4791e-05
19:39424753 T C 0.901543 -5.4895e-06
19:39425330 T C 0.031974 8.4171e-05
19:39425681 G T 0.560824 6.1624e-06
19:39435313 T C 0.199598 3.9639e-05
19:39435485 A G 1.221396 -6.7506e-06
19:39449411 G T 0.263182 4.8902e-06
19:39453232 G A 0.117376 -1.0408e-05
19:39459174 G A 1.192476 -2.9749e-05
19:39462489 C A 0.079790 1.4895e-05
19:39465161 T C 0.446418 -3.1544e-05
19:39467260 T C 0.107236 -4.0513e-05
19:39472020 T C 0.030254 -4.6163e-05
19:39480064 G A 0.257103 -4.0445e-05
19:39481484 C T 0.663140 -1.9673e-05
19:39481987 T C 0.677726 -5.3235e-05
19:39483913 A G 0.045048 -3.2647e-05
19:39484081 T C 0.418832 -3.2447e-05
19:39494621 G A 0.038972 9.8177e-05
19:39498198 A G 1.674299 3.3302e-05
19:39499089 C T 0.050718 -5.1332e-05
19:39505019 T C 0.091903 -4.0742e-05
19:39528932 A G 1.011724 3.7641e-05
19:39533937 A G 1.436180 2.1935e-06
19:39538680 A G 0.050640 -6.3182e-05
19:39539336 C T 0.422276 -4.7321e-05
19:39541972 T C 1.690547 1.6442e-05
19:39546104 T C 0.257531 -2.5269e-06
19:39546960 T C 0.587127 -2.6945e-05
19:39552222 C T 1.472471 4.3756e-05
19:39552665 C T 0.257330 -4.3960e-05
19:39554200 G A 1.177046 -1.0198e-04
19:39566690 A G 0.388143 4.3512e-06
19:39575750 C T 0.362340 -1.3778e-04
19:39576688 A G 0.020432 -1.5817e-05
19:39577299 C T 0.829072 -2.6192e-05
19:39577612 A G 0.020127 1.0817e-06
19:39580737 G A 0.418897 -5.8008e-06
19:39583160 A G 1.617680 -1.1854e-05
19:39591829 T G 0.026524 -8.6409e-05
19:39592303 T C 0.705889 1.1307e-05
19:39596572 C A 0.429462 -3.3725e-06
19:39602642 T C 0.179815 -2.4572e-05
19:39615921 A G 0.226703 6.1840e-06
19:39616521 C T 0.488632 -4.8204e-05
19:39617452 T C 0.683065 1.7001e-05
19:39618034 T C 0.210085 1.8138e-05
19:39618662 A G 0.334468 2.0481e-05
19:39621215 C G 0.063555 7.3947e-05
19:39621265 A C 0.106000 -7.2379e-06
19:39626365 G A 1.901251 -7.6306e-06
19:39627614 A G 0.031932 -3.4744e-05
19:39627757 T C 0.067456 -3.2320e-05
19:39627893 T G 0.686227 3.1682e-05
19:39629902 A G 0.521881 -1.9619e-04
19:39632766 A G 0.048592 1.9078e-04
19:39633677 T C 0.057869 -4.8695e-05
19:39640783 A G 0.075301 3.1669e-05
19:39645695 T G 0.107016 -7.9247e-05
19:39648322 T C 0.694776 2.9158e-05
19:39650830 A G 0.706584 3.6730e-05
19:39659472 C T 0.067687 9.4626e-05
19:39662907 A G 0.961356 -2.3629e-05
19:39663472 C T 0.043422 -2.1732e-05
19:39663757 A G 0.049767 4.8495e-05
19:39667455 G A 0.023924 4.8151e-05
19:39667913 C T 1.962651 -3.5025e-05
19:39674034 G A 0.763547 2.5526e-05
19:39675667 T G 0.050579 -7.9982e-05
19:39676621 T C 0.107042 -2.0132e-05
19:39678654 C T 0.820588 1.3957e-06
19:39679813 C A 0.061221 2.8008e-05
19:39681367 A G 0.050202 -3.0346e-06
19:39683426 A G 0.160752 1.4398e-04
19:39684909 C A 0.621850 -2.0913e-03
19:39697974 G A 1.003259 1.7665e-07
19:39708111 G A 1.930336 -3.3950e-06
19:39719751 G C 0.748665 -3.7349e-06
19:39719759 A G 0.107405 -9.6941e-06
19:39729777 T C 0.075668 -6.5472e-05
19:39730501 G A 0.122099 -1.1311e-04
19:39731783 G A 0.572658 -2.9863e-05
19:39735517 A G 0.040101 -4.2698e-05
19:39738787 T C 0.597822 -5.9772e-05
19:39739021 T C 0.025531 -2.3865e-06
19:39743165 G T 0.388345 -5.7593e-05
19:39745912 T C 0.036122 5.0483e-05
19:39746219 G A 0.288194 -3.9473e-05
19:39760191 G A 0.425333 -2.1507e-04
19:39761292 C T 0.221513 6.4936e-06
19:39763713 A G 0.441529 -2.4093e-04
19:39768216 A G 0.376705 -1.8587e-04
19:39768358 A G 0.142959 7.0084e-06
19:39768602 G A 0.024973 -3.3893e-05
19:39770315 G A 0.031347 1.4586e-07
19:39774817 C T 0.080985 -1.7790e-05
19:39781714 G A 0.022685 -5.0423e-05
19:39784486 T C 0.041627 -4.8322e-06
19:39789115 G A 0.208556 1.9593e-05
19:39807425 A G 0.035908 7.6015e-06
19:39808695 G A 0.136468 5.4960e-06
19:39815852 G A 1.640273 -3.5276e-05
19:39819802 T G 0.220159 2.5534e-05
19:39826479 A G 0.139253 4.2875e-05
19:39827255 T A 0.048706 1.1871e-05
19:39831555 T C 0.036596 -9.5900e-05
19:39835169 T G 1.060598 9.0848e-06
19:39847051 T C 0.022194 -3.6209e-05
19:39850982 A G 0.095500 1.1223e-05
19:39856246 T C 0.092721 2.0448e-05
19:39862881 T C 0.897071 -3.7621e-05
19:39865736 G A 0.020737 -2.3481e-05
19:39874945 C T 0.214207 2.2343e-05
19:39876556 T C 0.045028 -3.1138e-05
19:39878006 A G 0.206268 4.6938e-06
19:39879663 G A 0.123712 -6.6668e-06
19:39885812 A G 0.876259 -2.2249e-05
19:39886177 A G 0.673633 -1.3044e-04
19:39886218 A G 0.143699 5.6442e-06
19:39888390 C G 0.217657 -1.0121e-04
19:39891805 G A 0.054240 5.8651e-05
19:39899177 C T 0.058148 2.5547e-05
19:39901423 G A 0.086785 1.2781e-06
19:39901611 C T 0.607348 -4.7902e-05
19:39903088 A C 0.097412 4.1808e-05
19:39907036 T C 0.354293 -2.2911e-04
19:39908214 T C 0.135754 -1.8369e-05
19:39911451 G C 0.064996 -6.5174e-06
19:39913558 G A 0.126841 1.5980e-05
19:39913634 A G 0.193843 -3.6564e-05
19:39914002 A G 0.021458 -1.7380e-05
19:39914644 A G 0.121096 6.7174e-06
19:39914748 A G 0.894864 -2.5127e-05
19:39915758 G C 1.000678 -1.9486e-05
19:39918351 T C 0.027345 -3.2279e-05
19:39919538 C T 1.027657 -1.4091e-05
19:39924748 T C 0.067486 -5.0006e-05
19:39925056 G A 0.305328 -2.1208e-05
19:39926601 T C 0.687025 -3.1467e-05
19:39932023 C T 0.318275 -3.0333e-05
19:39936017 A G 1.025697 -8.7182e-06
19:39938429 C T 0.175550 -3.4598e-05
19:39955351 T G 0.109901 -6.5506e-06
19:39955515 T C 0.186657 -1.1859e-05
19:39957472 T C 0.364956 -3.6670e-05
19:39964315 T C 0.670793 9.8857e-06
19:39971401 T C 0.121521 -3.0896e-05
19:39974103 A G 1.038180 -1.2564e-05
19:39974865 A T 1.224703 -1.5857e-05
19:39979930 A G 0.315033 -4.2440e-05
19:39980412 T C 0.032438 -1.2254e-04
19:39991203 G A 0.092861 -5.7370e-06
19:39991614 G A 0.667528 2.9095e-05
19:39994711 C T 1.040565 -1.3516e-05
19:39996347 C T 0.042932 1.7714e-05
19:40000638 C A 0.748253 -7.3837e-06
19:40006156 T C 0.020932 5.2619e-06
19:40008118 A G 1.194992 -2.0492e-05
19:40009683 T C 0.492001 -1.2302e-04
19:40011857 G T 0.243519 8.2815e-05
19:40015243 C A 0.140804 -3.1205e-05
19:40019274 T A 0.023253 -3.7608e-05
19:40023308 G A 1.468842 -2.0262e-05
19:40030704 T C 0.448732 1.7693e-05
19:40047633 A C 0.496340 -1.0675e-05
19:40052957 T A 1.332362 -3.5957e-05
19:40055790 A G 0.159944 -5.6601e-05
19:40058427 T C 0.116490 -2.7365e-05
19:40061294 C T 0.390535 -2.6799e-05
19:40074122 A G 0.129986 2.5546e-07
19:40075510 T C 0.076028 -1.5937e-04
19:40086641 G A 1.673727 1.4536e-05
19:40092547 G C 0.046463 1.6919e-04
19:40093111 A C 1.514358 3.7651e-05
19:40094528 G A 1.943397 -1.0159e-04
19:40096089 C T 0.064737 -5.1211e-06
19:40105431 C G 1.672465 1.8005e-05
19:40116048 G T 0.432681 -1.1452e-05
19:40116994 A T 0.730174 1.0382e-04
19:40118028 A G 1.512813 -2.9150e-06
19:40127587 C T 1.513864 -1.1992e-05
19:40132472 T C 0.150165 5.8564e-06
19:40134558 G A 0.035064 2.5688e-05
19:40135259 T C 0.068661 -2.0413e-04
19:40150554 G A 0.098038 1.4401e-05
19:40152154 G A 0.045122 5.8437e-05
19:40163241 T C 1.510680 -9.1634e-05
19:40168669 A G 0.168756 -8.9276e-05
19:40168701 T C 0.102670 -1.6728e-04
19:40170053 A G 0.658933 1.0087e-04
19:40171474 T C 0.234191 1.5224e-05
19:40174119 T C 0.635762 4.0302e-05
19:40176836 G A 1.467638 -4.9872e-06
19:40184826 A G 0.092286 9.8088e-08
19:40189338 C T 0.699755 -1.0883e-05
19:40195183 T C 0.025476 -6.5819e-05
19:40196627 A G 0.108674 -7.7987e-05
19:40199914 G C 1.358951 1.5949e-05
19:40212855 C T 0.061948 -2.4355e-04
19:40217695 A G 0.028618 -2.3781e-05
19:40219394 C T 0.087191 4.9818e-05
19:40224235 C T 0.034853 9.6334e-05
19:40224986 G A 1.343310 7.7171e-06
19:40230136 T C 1.743368 -7.1048e-05
19:40241311 C T 0.233613 -4.3412e-05
19:40247355 G C 0.049144 6.7327e-08
19:40257229 C T 0.277119 -3.1336e-05
19:40259005 G A 0.045609 5.3645e-06
19:40264013 A G 0.032883 -1.2451e-04
19:40266687 G A 0.827527 1.5661e-05
19:40266711 G A 0.555416 1.8761e-05
19:40268245 A G 0.072611 3.5533e-05
19:40272816 G A 0.388101 -1.1398e-04
19:40273441 G C 0.279777 3.4870e-05
19:40276203 T G 0.171314 2.5568e-05
19:40277609 G A 0.264357 -1.2796e-05
19:40277895 C T 0.202142 3.1610e-04
19:40279758 C T 1.387835 1.4288e-05
19:40290664 G C 0.068586 -7.3868e-05
19:40302110 T C 0.071423 -1.2040e-04
19:40302299 T C 0.408338 1.7958e-05
19:40306358 T C 0.644025 -2.7624e-05
19:40306566 G A 1.058323 -9.8446e-06
19:40309096 T C 0.022973 4.0243e-05
19:40310111 C G 0.048342 -1.6888e-04
19:40315684 C G 0.063084 3.4984e-05
19:40319227 T C 0.147581 5.9084e-05
19:40325564 C T 0.075168 6.7744e-05
19:40330433 A C 0.293114 6.6862e-05
19:40338923 G T 0.189662 6.0830e-05
19:40339093 G A 1.630396 -1.9319e-05
19:40339251 A G 0.021958 4.7953e-05
19:40339588 T G 0.054837 -5.1227e-05
19:40343475 G A 0.681186 3.6579e-06
19:40345223 C T 0.048514 -3.2990e-05
19:40345918 A G 0.625846 -2.9061e-05
19:40347658 T C 1.631305 -1.6586e-05
19:40350636 G A 1.494737 -1.1292e-06
19:40352410 G A 0.522612 -3.2332e-05
19:40352775 A G 0.357260 1.7425e-06
19:40355355 A G 0.109804 -3.1676e-05
19:40355859 C T 0.041831 -5.0713e-05
19:40359573 C T 0.433064 -1.4964e-04
19:40360928 A G 0.351878 1.7535e-05
19:40363020 A G 0.393025 2.1688e-05
19:40363916 T C 0.075087 -2.9595e-05
19:40365296 C T 0.055226 3.2702e-04
19:40402976 A G 0.029238 2.8407e-05
19:40405324 G A 0.709401 7.2878e-06
19:40405580 G C 0.072971 -3.0745e-05
19:40406594 T C 1.524114 -2.4313e-05
19:40408821 G C 0.711469 8.0902e-06
19:40409056 G A 0.781081 -1.0207e-06
19:40413488 G A 0.125646 -2.0452e-05
19:40416624 C A 0.080621 6.5544e-05
19:40417723 T C 0.459579 -1.0401e-05
19:40420083 T C 0.043052 7.2296e-05
19:40421859 A G 0.025836 1.0918e-04
19:40423081 C A 1.338993 1.2736e-05
19:40427903 A C 0.611841 -1.0908e-04
19:40428969 T C 0.070813 1.2265e-04
19:40441024 C T 0.298658 -1.9383e-05
19:40444284 T G 0.144339 7.1356e-06
19:40447021 T C 0.132372 2.5226e-05
19:40468256 T C 0.046710 -8.4296e-05
19:40472765 C T 0.099275 -3.1016e-05
19:40478362 C T 0.080816 5.3358e-06
19:40478516 G C 0.053672 -5.8409e-05
19:40487672 C G 0.077895 -9.0007e-05
19:40502943 C A 0.048225 -8.1503e-05
19:40519905 C G 0.048177 -7.5235e-05
19:40519935 T C 0.046775 -8.0188e-05
19:40522564 A C 0.164599 1.5865e-05
19:40537922 A G 0.030796 -2.5193e-05
19:40539624 A G 0.029825 -9.6005e-06
19:40540724 C A 0.029374 -4.6572e-06
19:40540900 A G 0.029358 -1.9915e-05
19:40541039 T C 0.040673 -3.9606e-05
19:40554705 C T 0.031166 -2.1788e-04
19:40569551 C T 0.062211 -1.1839e-04
19:40575507 C T 0.251137 4.7438e-05
19:40576259 G A 0.058592 3.4060e-05
19:40580236 T C 0.043798 -1.7789e-05
19:40580431 G C 0.029286 -1.5952e-05
19:40582086 G A 0.029566 -1.6591e-05
19:40584311 T C 0.080352 1.3147e-04
19:40591182 C T 0.184083 -1.7835e-05
19:40595028 A C 0.920959 -1.4637e-05
19:40598201 T C 0.092679 5.9580e-05
19:40600768 G A 0.136786 7.5949e-04
19:40640939 G A 0.184745 -1.4900e-05
19:40642382 A G 0.047005 -7.6976e-05
19:40653839 T C 0.028154 -3.3942e-05
19:40660584 C T 0.540031 6.4456e-05
19:40664847 A G 0.174170 3.2569e-05
19:40666981 A G 0.076804 2.0039e-05
19:40673574 G A 0.390594 1.6893e-05
19:40685483 T C 0.050903 1.1178e-05
19:40701270 C A 0.637660 1.5889e-05
19:40705360 A G 0.166815 -6.6794e-06
19:40724776 G C 1.469560 -9.9638e-07
19:40738756 A G 0.201883 -1.3532e-05
19:40739513 G A 0.973872 -1.4267e-06
19:40753001 T C 0.072098 -1.2963e-04
19:40756021 C T 0.039092 6.9186e-05
19:40783233 C T 1.407021 -3.4426e-07
19:40783728 T C 0.135137 6.3394e-05
19:40785668 A G 0.029611 2.6466e-04
19:40785779 A G 0.632503 1.5442e-05
19:40788241 T G 0.170639 -3.1419e-05
19:40790059 C G 0.072409 -5.4808e-05
19:40800288 C T 0.298249 -6.3540e-05
19:40813912 C T 0.189162 1.5607e-05
19:40823587 G T 0.960171 1.4552e-05
19:40833592 T C 1.936211 -3.6094e-05
19:40835833 A C 1.395625 -4.6670e-06
19:40839987 G A 0.071621 -5.7050e-05
19:40841372 C G 0.040186 -8.6106e-06
19:40843127 G A 0.133949 5.4120e-05
19:40843264 G A 1.387095 -7.2755e-06
19:40865568 T C 0.200422 3.5163e-05
19:40867634 G T 0.895305 1.0625e-04
19:40872034 G T 1.710534 1.1681e-05
19:40877284 C T 1.740733 -2.0642e-05
19:40882352 C T 0.064701 7.4256e-07
19:40883933 A G 0.036109 -1.5366e-04
19:40886223 A G 0.479469 2.5602e-04
19:40886993 T C 0.194956 -6.9712e-05
19:40887667 T C 0.026648 3.6411e-05
19:40890933 T C 0.054366 -7.4289e-05
19:40890981 A C 0.359535 -1.9889e-05
19:40901496 C T 0.831098 5.2767e-05
19:40901614 G A 1.082893 4.6148e-05
19:40904064 G A 0.089485 -2.0658e-05
19:40904890 A G 0.029215 -3.6529e-06
19:40906936 T C 0.424849 -2.0268e-05
19:40918165 T C 1.063169 3.5953e-05
19:40923776 T C 0.367049 1.0683e-04
19:40948202 A C 0.364663 8.8697e-05
19:40948403 C G 0.280595 -4.1562e-06
19:40950924 C A 0.031545 -5.9188e-05
19:40955143 G A 0.247485 -1.5744e-05
19:40958012 T C 0.066022 -5.8278e-06
19:40967838 T C 0.076116 -7.2063e-05
19:40969203 T C 1.113809 3.7150e-05
19:40972047 T C 0.160681 -1.4843e-05
19:40978453 A G 0.252406 -7.9017e-07
19:40978869 A C 0.311949 -2.9650e-05
19:40981198 G A 0.473253 -5.7409e-06
19:40986999 C T 0.248076 -1.4801e-05
19:40987798 G A 0.022107 3.5482e-05
19:40991775 G A 0.028826 -3.4969e-05
19:40994144 G A 0.039413 -6.1115e-06
19:40996491 G C 0.400526 -3.3742e-05
19:41001921 T G 0.236820 -4.2864e-05
19:41003060 G A 0.169961 6.3949e-05
19:41003193 T C 0.424765 -6.0222e-06
19:41004136 G A 1.376900 -3.5557e-05
19:41024778 T C 0.232136 7.9520e-06
19:41029399 A C 0.021591 -4.7672e-05
19:41030758 T C 0.028507 -6.8292e-05
19:41033384 C T 0.157224 3.9598e-05
19:41035649 T G 0.358935 7.3391e-06
19:41038574 A G 1.044441 -2.6636e-05
19:41056792 A G 0.963187 -1.0602e-05
19:41074162 A G 0.038722 1.9866e-04
19:41077501 C T 1.290258 -3.6631e-06
19:41084693 A G 0.606219 3.6512e-05
19:41085995 C T 0.078505 -1.6740e-05
19:41086014 G A 0.303442 7.1787e-05
19:41089274 T C 0.151401 4.4209e-05
19:41089390 C G 0.033545 1.0277e-06
19:41094283 A G 0.215245 2.4984e-05
19:41094765 A G 0.327818 -2.1372e-05
19:41096189 G A 0.959548 -9.1528e-06
19:41104785 A G 0.172431 3.6632e-06
19:41109184 C G 0.049284 -3.5603e-05
19:41109456 A G 0.337597 3.7551e-07
19:41111069 A G 0.865976 3.2735e-05
19:41112547 C G 0.168218 -4.1239e-05
19:41117300 A G 0.025596 -5.6389e-06
19:41117754 A C 0.189575 -3.8982e-05
19:41118056 G A 0.794359 -1.0978e-05
19:41118707 C G 0.727292 -1.1013e-05
19:41125177 C G 0.784115 -8.5674e-06
19:41128162 T C 0.242312 -3.1148e-05
19:41128309 T C 0.676895 -4.1606e-06
19:41128415 A G 0.121904 -6.8978e-05
19:41129842 T C 0.752119 -2.1136e-05
19:41139304 A G 0.423863 -2.1023e-05
19:41141478 T C 0.119963 3.0033e-04
19:41146941 C T 1.412568 -2.8434e-05
19:41149159 C T 0.253198 3.3890e-05
19:41149644 C A 0.225022 4.9909e-05
19:41150086 A C 1.004112 2.1875e-05
19:41156709 T C 0.044866 1.4702e-04
19:41159193 C T 0.294792 -3.5515e-05
19:41179785 G C 0.037777 -8.3965e-05
19:41187337 C T 0.106094 1.5124e-05
19:41187973 G A 0.024116 5.9158e-05
19:41189091 G A 1.244181 1.2824e-05
19:41191725 A G 0.024580 4.9345e-05
19:41192417 T C 0.512910 -8.0941e-06
19:41198482 C T 1.380198 6.1989e-05
19:41199718 C T 0.826891 3.6465e-06
19:41206060 C G 0.103251 2.7451e-05
19:41206755 C A 0.767698 1.2330e-05
19:41209177 T C 0.263091 -5.8624e-05
19:41211056 C T 1.004258 -1.6164e-05
19:41220029 A G 0.074159 -2.4583e-05
19:41225319 T C 0.100816 -2.6629e-06
19:41228629 T C 0.359256 4.3761e-05
19:41235167 A G 0.119135 1.4699e-04
19:41236722 C G 1.502368 5.2437e-06
19:41246907 T C 0.059313 6.6532e-06
19:41248009 T C 0.270475 -4.2043e-05
19:41249446 G T 0.079466 6.6746e-05
19:41255191 T C 0.050345 6.7488e-05
19:41255500 G C 1.440033 -1.2630e-05
19:41255889 T G 0.097545 3.8693e-06
19:41256375 T C 0.097084 1.9222e-05
19:41257046 T G 0.096448 1.2663e-05
19:41257396 T C 0.097697 2.3219e-07
19:41258922 C T 0.061105 2.2320e-05
19:41267073 C T 0.030731 3.4193e-05
19:41270866 T C 0.020442 1.3246e-05
19:41271534 T C 0.049715 4.4359e-05
19:41275173 A G 0.059676 -5.1840e-06
19:41280801 A G 0.093796 -2.3334e-05
19:41281016 A G 0.297924 -6.7496e-05
19:41281106 C G 0.094484 1.2263e-05
19:41285873 G T 0.049475 4.8607e-05
19:41287605 G A 0.094377 1.6217e-05
19:41289397 C G 1.006287 -3.8463e-05
19:41297241 C T 0.323033 -5.0782e-05
19:41298228 T C 0.066084 -7.6575e-06
19:41299015 A G 1.474123 -1.0828e-04
19:41299066 T C 0.320612 5.5784e-06
19:41299761 G A 0.051854 3.9491e-05
19:41301115 T G 1.151492 -2.9166e-05
19:41302375 T C 0.051767 3.9190e-05
19:41302706 T C 1.100972 -4.3128e-05
19:41305530 A C 0.053198 4.7384e-05
19:41306650 T C 0.030302 -2.2174e-05
19:41309336 C T 0.091073 9.7555e-06
19:41310609 G A 1.403187 -6.5278e-05
19:41311922 G T 0.046440 1.4813e-05
19:41315318 C G 0.720671 -6.3866e-05
19:41324746 A G 0.095068 -5.8070e-06
19:41328196 T C 0.572492 -7.0107e-05
19:41328365 T C 0.076441 5.3037e-05
19:41333275 G A 0.046914 6.2016e-05
19:41333441 A G 0.043344 -1.3001e-05
19:41336556 A T 0.455376 4.1264e-05
19:41336795 C T 0.563771 -6.9135e-06
19:41338556 T C 0.137302 -9.5612e-05
19:41338732 A C 0.140659 8.3876e-05
19:41338988 G C 0.457447 2.9440e-05
19:41339842 G A 0.264743 -4.2850e-06
19:41341413 A G 0.044454 -4.6487e-06
19:41341589 G A 1.454837 -2.2655e-05
19:41341599 G C 0.157302 -4.6771e-05
19:41343237 A G 0.294341 8.9223e-06
19:41344466 T C 0.046440 -6.9939e-06
19:41345395 G T 0.261143 -7.6827e-06
19:41350594 A G 0.157899 -4.8844e-05
19:41351903 A G 1.014002 -1.5042e-05
19:41354306 A G 0.042123 1.8168e-05
19:41354458 A C 0.043454 1.2522e-05
19:41356188 T C 0.157036 -5.2639e-05
19:41371458 T C 0.024785 -1.0539e-05
19:41381683 T G 0.113910 4.7951e-05
19:41383115 A G 0.060176 -9.4944e-06
19:41388707 C T 1.004379 -9.6112e-06
19:41389625 T C 1.198867 -2.1380e-05
19:41392490 C T 0.043246 2.0030e-05
19:41392885 T C 0.117710 2.7895e-05
19:41397853 C T 0.068612 -1.9339e-05
19:41405962 G T 1.009659 -1.1785e-05
19:41410048 G A 0.033649 -6.6999e-05
19:41414408 G C 0.033675 -5.2618e-05
19:41418134 A G 0.745445 -3.1603e-05
19:41431935 C T 1.480216 -5.4125e-05
19:41444725 G A 0.049654 9.7786e-05
19:41444738 A G 0.257343 -1.0762e-05
19:41450609 C T 0.512228 1.7632e-05
19:41452921 T C 0.239072 -9.4966e-06
19:41456865 T C 0.036401 -3.5981e-05
19:41459241 C T 1.234499 2.9347e-06
19:41462306 T C 0.057696 -8.9480e-05
19:41467722 T C 0.027371 3.5237e-05
19:41467765 T C 0.026599 -3.0257e-05
19:41482742 T C 0.634366 6.6285e-06
19:41483203 T C 0.021029 8.9549e-05
19:41488124 G A 0.076363 6.4415e-05
19:41488186 T C 0.031192 -7.5944e-05
19:41489448 A G 0.495662 4.8650e-05
19:41497274 T C 0.089472 -1.1609e-04
19:41501121 A G 0.044126 2.9644e-05
19:41504171 G A 0.048469 5.7995e-05
19:41506191 C T 0.480271 2.4844e-05
19:41511803 G C 0.585235 3.4455e-05
19:41513886 G A 0.031773 -6.9020e-05
19:41518413 G A 0.058537 -2.8188e-05
19:41518773 T C 0.490362 1.2241e-05
19:41518897 G T 1.242393 1.5776e-05
19:41521638 A G 0.599617 4.0632e-05
19:41525410 T C 0.165848 -2.0064e-05
19:41527275 G A 0.036671 7.8290e-05
19:41531656 C A 0.560733 4.4627e-05
19:41536503 T C 0.319148 4.1145e-05
19:41537698 C A 0.403009 -8.1987e-06
19:41538513 A G 0.428621 5.1983e-09
19:41546395 A G 0.380542 1.0196e-04
19:41546992 C T 0.189321 2.6416e-05
19:41548037 G A 0.081332 -3.3962e-05
19:41551173 G A 0.086480 7.9799e-05
19:41558280 T C 0.038696 -7.4803e-06
19:41558344 C T 0.081137 -2.9103e-05
19:41559932 G A 0.082163 -2.1014e-05
19:41564709 A G 0.123040 -2.7740e-06
19:41566214 C T 0.060666 -7.2192e-05
19:41573505 T C 0.452477 7.6485e-05
19:41573562 G A 0.627615 7.1740e-05
19:41574201 A G 0.038183 -9.7047e-05
19:41583519 G A 0.032993 6.2532e-05
19:41586276 G T 0.035242 3.9352e-05
19:41588915 T C 0.196193 3.1724e-06
19:41591912 T C 0.020309 -3.9894e-05
19:41600054 T G 0.171028 9.4525e-07
19:41615803 T C 0.073312 8.6668e-05
19:41622189 A G 0.642104 1.4069e-05
19:41622205 C T 0.088956 -1.1430e-05
19:41622481 C G 0.027865 -7.1316e-05
19:41633980 T C 0.158646 -7.7128e-06
19:41640876 A G 0.394554 3.0410e-05
19:41642020 G T 0.057979 -7.7000e-06
19:41642537 A G 0.067151 6.4093e-05
19:41642807 G C 0.143255 6.0261e-06
19:41642973 T C 0.061793 -4.9168e-05
19:41644532 C T 1.738110 7.1200e-05
19:41647317 T C 0.250017 5.5121e-05
19:41648175 G A 0.286236 4.7912e-05
19:41651004 G A 1.003548 -1.0273e-04
19:41651803 C T 0.074178 -1.8810e-05
19:41654689 G A 0.182333 2.9271e-05
19:41656019 T C 0.079054 5.3976e-05
19:41661088 C T 0.050384 6.1095e-06
19:41665044 T C 1.183836 -2.5451e-05
19:41667273 G A 1.398445 -1.7507e-05
19:41673297 C T 0.032785 4.8270e-05
19:41674278 C T 0.204194 2.7891e-05
19:41675916 T C 0.042409 -2.1410e-05
19:41677205 C G 0.132842 -1.2856e-05
19:41681288 T C 0.274899 -4.6458e-05
19:41682274 G A 0.596910 7.1413e-06
19:41690171 G A 0.224736 -2.2281e-05
19:41693940 T G 0.165180 -2.9100e-05
19:41694043 C T 0.061218 -4.7120e-05
19:41697813 G A 0.037583 5.1383e-05
19:41699886 C G 0.297265 1.1074e-05
19:41700346 G A 0.044051 2.8008e-04
19:41700493 C G 1.928100 1.2510e-04
19:41702499 A G 0.053380 8.0743e-05
19:41703793 A G 0.098668 -4.9733e-06
19:41703955 G A 0.727558 -1.8768e-05
19:41711755 T G 0.885052 -2.1655e-05
19:41712275 T C 0.043308 -1.3564e-05
19:41716271 A G 1.016881 -3.3478e-06
19:41721138 A G 0.066632 2.9270e-09
19:41721831 G A 0.044470 1.5488e-05
19:41721965 G A 0.428238 -1.2277e-05
19:41725752 G A 0.963459 -7.5641e-06
19:41725932 A C 0.055395 -7.0061e-05
19:41727197 T C 0.263266 5.6535e-05
19:41728865 A C 0.048118 2.5830e-05
19:41733145 C G 0.882851 2.5561e-05
19:41737414 A G 0.222204 1.7449e-05
19:41738212 T C 0.108233 5.6474e-06
19:41756038 G T 0.566458 2.5906e-05
19:41760913 G A 0.243302 4.9376e-05
19:41764758 G A 0.079138 2.9003e-06
19:41765407 C A 0.295266 7.1009e-06
19:41770890 G A 0.563411 3.0915e-05
19:41776839 A G 0.094763 -4.9530e-05
19:41801756 T A 0.306457 -8.9846e-06
19:41806918 T C 0.497957 -1.0221e-06
19:41807845 A G 0.057632 -6.0339e-05
19:41812050 A G 0.161983 1.1430e-05
19:41822986 C T 0.527279 -1.8891e-05
19:41825191 T C 0.340424 3.8659e-05
19:41829606 A G 0.335877 -4.1008e-05
19:41833233 A G 0.135672 -5.1416e-05
19:41839838 T G 0.148931 -3.9976e-05
19:41845872 G A 0.100411 3.1478e-05
19:41847860 A G 0.040264 8.8140e-05
19:41851042 A G 0.052169 -1.7694e-04
19:41858876 G C 0.158065 -8.7725e-05
19:41861359 C T 1.263568 -1.0425e-05
19:41861858 T C 0.049154 2.7760e-05
19:41865952 A G 0.047122 2.3682e-05
19:41869235 C T 0.052091 3.6311e-05
19:41869392 C T 1.416803 -5.9010e-05
19:41879400 A G 0.120901 -8.2730e-05
19:41882712 G A 1.251549 -2.4013e-05
19:41883198 A G 0.745098 -6.9579e-05
19:41885751 C G 0.070998 -2.2010e-05
19:41903220 A G 1.209958 -1.6648e-05
19:41903675 G A 1.916578 -1.3945e-06
19:41903699 G T 0.297437 -2.8017e-06
19:41909719 A G 0.048365 -1.3595e-06
19:41916549 A C 0.285678 3.5195e-06
19:41918054 A G 0.739132 -6.1540e-05
19:41932275 C T 1.240403 -2.7042e-05
19:41932612 T C 1.227375 -1.9712e-05
19:41932828 A G 0.292728 -9.9350e-06
19:41934722 A C 0.052416 -7.0648e-06
19:41937095 A G 0.721774 8.4865e-06
19:41938222 T C 0.042412 5.9543e-05
19:41939297 G C 0.775329 2.0420e-05
19:41942273 A G 0.073412 6.0365e-05
19:41944237 C T 0.786335 1.5311e-05
19:41947625 C A 0.872082 5.1402e-05
19:41947635 T C 0.928529 1.4525e-05
19:41949794 T G 0.056823 -8.0884e-05
19:41950266 G A 0.151577 4.2560e-05
19:41953430 C T 0.323972 1.8599e-05
19:41961339 C T 0.076574 -4.0460e-05
19:41970010 A C 0.053759 7.3454e-06
19:41985587 G A 1.498648 -3.0251e-05
19:41986899 T C 0.070345 -2.3588e-05
19:41992196 C A 0.105143 -4.3696e-05
19:42004135 T C 0.037508 -9.8666e-05
19:42005657 A G 0.024785 4.2687e-07
19:42020112 T C 1.243344 1.1995e-05
19:42035850 A G 0.094133 -2.6306e-05
19:42037969 G A 1.490209 -1.4453e-05
19:42045576 C T 0.079482 3.9614e-06
19:42046986 C T 1.533076 -1.3848e-05
19:42065449 G C 0.078161 2.6664e-05
19:42066279 G A 1.624077 -1.2924e-05
19:42083820 G C 0.039364 -1.3670e-05
19:42083849 A C 1.502095 1.1576e-05
19:42085873 G A 1.512595 1.9549e-06
19:42092815 A T 1.588250 -1.6278e-05
19:42096228 T C 0.166566 -2.3800e-05
19:42106888 G T 0.029673 -7.0036e-05
19:42107207 T G 1.587806 4.6132e-07
19:42108221 C A 0.118736 3.1489e-06
19:42109491 A C 0.060400 8.0624e-05
19:42110221 G A 1.797618 -6.3765e-05
19:42120862 G T 0.023107 -2.3714e-05
19:42123561 T C 1.258109 -3.4896e-05
19:42130776 A G 1.352167 -3.9980e-05
19:42132193 C T 0.034934 -5.8862e-04
19:42132273 T C 0.049306 6.4290e-06
19:42132314 C G 1.045937 -1.6171e-05
19:42137398 T C 0.068287 -9.0263e-05
19:42144650 A G 0.052137 -6.2630e-05
19:42146348 G A 0.148279 -1.0412e-05
19:42148901 A G 0.077836 7.1524e-06
19:42153007 C T 1.476194 -1.5304e-05
19:42156165 A G 0.027482 -2.6013e-04
19:42156168 C T 0.549675 -3.7395e-05
19:42156785 C T 0.036275 -5.9716e-05
19:42190859 T A 0.928425 6.8821e-06
19:42194145 A G 0.244188 2.4026e-05
19:42204669 T C 0.150317 1.9752e-05
19:42205043 C T 0.065688 -1.1796e-04
19:42207603 G A 0.383995 4.6432e-06
19:42211307 A G 0.558052 -6.0665e-06
19:42213670 A G 0.064629 -1.2472e-04
19:42216594 C T 0.354115 -6.2671e-06
19:42219428 A G 0.055171 4.2570e-06
19:42221607 G A 1.629942 -6.5804e-06
19:42230638 A G 0.051296 -1.5201e-05
19:42231159 A G 0.087317 -4.7197e-05
19:42235081 A G 0.109265 9.0782e-06
19:42242511 A G 0.020500 4.1265e-05
19:42242773 A C 0.086817 -1.2588e-04
19:42246563 A C 0.702020 -1.9635e-05
19:42246786 G A 0.058268 -7.4289e-05
19:42251148 A G 0.030604 3.9283e-05
19:42263143 G A 0.583823 -1.9866e-05
19:42263608 A G 0.054798 1.0027e-04
19:42267632 C T 0.854152 1.9875e-06
19:42270474 T C 0.072770 -2.1163e-05
19:42271084 T C 0.026336 9.4094e-06
19:42271275 A G 0.070829 -6.8551e-06
19:42285491 A G 0.728493 -2.4039e-05
19:42288577 A G 0.083247 -2.6547e-05
19:42294765 T C 0.091887 2.1826e-06
19:42306326 G A 0.767614 8.4494e-06
19:42312304 A G 0.033551 2.3079e-05
19:42319608 T C 0.106360 -4.5096e-05
19:42341407 C G 0.073584 -1.0683e-04
19:42342540 T C 0.971265 2.6800e-05
19:42353436 C T 0.272744 -2.1477e-04
19:42355214 A C 0.041448 3.5948e-05
19:42355509 A G 0.072306 -8.0070e-05
19:42358953 C T 0.085207 -4.0611e-05
19:42365944 A G 1.003574 -3.6220e-05
19:42366232 A G 1.364199 5.0230e-06
19:42373302 C G 0.039335 -2.4016e-05
19:42393114 A C 0.054652 -1.4693e-05
19:42419499 T C 0.053104 6.3014e-05
19:42419969 A G 0.054912 -2.0450e-05
19:42431033 A G 1.313114 -7.2381e-05
19:42435481 C G 0.036203 -2.5805e-05
19:42437425 T C 0.062692 -5.8771e-05
19:42441734 C T 0.095610 8.3037e-05
19:42446154 T C 0.073555 -4.2398e-05
19:42460653 A G 0.079437 8.6973e-07
19:42461454 A G 1.311378 -5.8763e-05
19:42467607 T C 0.883445 -5.9852e-05
19:42473284 T G 0.074149 -4.5231e-05
19:42477310 T C 1.779182 -1.2254e-05
19:42486461 C T 0.083403 2.6844e-05
19:42500613 T C 0.096798 2.8517e-05
19:42506044 G C 1.778451 -4.2578e-05
19:42521108 G T 1.127983 -2.4542e-05
19:42521657 C T 0.022873 5.2919e-05
19:42526811 A G 0.031497 -8.2741e-06
19:42538896 G C 0.058761 8.3906e-05
19:42555218 A G 0.143943 4.7314e-05
19:42556289 G A 0.026826 7.2864e-05
19:42569043 T C 0.041218 -2.3047e-05
19:42596056 C T 0.139551 4.2785e-05
19:42602807 A C 0.052860 1.6792e-05
19:42608875 T C 0.081014 1.7138e-05
19:42608987 T C 0.047943 -2.0375e-05
19:42615424 C A 0.030416 -2.6952e-05
19:42625769 A G 0.036528 2.3814e-05
19:42649439 T C 1.929694 1.1584e-04
19:42656257 C T 0.231292 9.4449e-05
19:42668092 T C 0.103763 -1.6582e-05
19:42676086 T C 0.044434 -4.8915e-05
19:42676481 C T 1.512839 -4.8449e-06
19:42679842 G C 1.785959 4.1061e-05
19:42687613 T C 0.049261 -1.9717e-05
19:42718226 C T 0.054084 -2.4398e-05
19:42724483 T C 0.154975 -8.8864e-06
19:42727325 A G 0.067077 1.1647e-05
19:42728836 C T 0.196959 1.3513e-04
19:42729121 T C 0.029647 -3.0626e-05
19:42737136 C T 0.124968 3.4321e-05
19:42739614 A G 0.492932 5.4834e-05
19:42749345 C A 0.103267 -7.7458e-05
19:42773831 C G 0.154420 1.2657e-04
19:42793590 A G 1.165926 -7.1173e-05
19:42810181 G A 0.098216 7.1189e-05
19:42829272 A G 0.229436 -2.1906e-05
19:42834751 G A 0.268868 1.0222e-04
19:42854991 C A 0.373258 3.5133e-05
19:42863035 G A 0.096441 5.6545e-05
19:42874901 A G 0.055428 6.0221e-05
19:42887492 T C 0.108606 5.2748e-05
19:42896139 T G 0.078528 -4.5407e-05
19:42899539 G C 0.118749 -1.2554e-06
19:42905782 T C 0.044003 1.3566e-04
19:42913770 A G 0.048138 2.3654e-04
19:42927065 A C 0.021419 -2.8141e-05
19:42927521 C T 0.106328 4.6538e-06
19:42965119 C A 0.159646 1.2652e-04
19:42985972 T C 0.030604 -2.0721e-04
19:42989155 G C 0.056320 1.7921e-05
19:43009397 A G 0.039228 -1.3438e-06
19:43013363 G A 0.168481 1.6350e-04
19:43017388 A T 0.046044 2.0996e-04
19:43044258 G A 0.285769 4.6469e-05
19:43044329 G T 0.669284 1.7251e-05
19:43047499 T C 0.160519 1.7893e-05
19:43060228 T C 0.044327 1.8044e-05
19:43080686 T C 0.057184 -2.5820e-05
19:43087484 C A 0.159850 2.1761e-04
19:43093033 A G 0.107798 6.6384e-05
19:43096838 C A 0.079300 4.1583e-05
19:43105373 A G 0.160330 2.5173e-04
19:43112166 A C 0.101722 -2.4346e-05
19:43129620 G A 0.076126 1.2051e-05
19:43139697 A C 0.026148 -1.4144e-04
19:43149435 C T 0.161376 2.2208e-04
19:43162781 A G 0.046051 2.0808e-04
19:43172690 G C 0.035272 1.7784e-05
19:43172947 G A 0.055473 -1.7603e-05
19:43195770 A G 0.164689 -2.4081e-05
19:43198035 C T 0.172051 6.7654e-05
19:43200760 C T 0.137948 3.1180e-05
19:43203507 A G 0.159396 1.7443e-04
19:43208917 C T 1.091232 -6.2746e-06
19:43259184 G T 0.107642 9.2249e-05
19:43268216 G T 0.102780 7.3544e-05
19:43273795 T C 0.144598 6.9186e-05
19:43280543 C T 0.135153 6.3053e-05
19:43283685 A G 0.104896 7.0544e-05
19:43285052 G T 0.063977 -8.6531e-06
19:43308533 T C 0.022824 -7.8472e-06
19:43344722 T C 0.499557 -2.8145e-05
19:43355559 T G 0.184829 2.8203e-05
19:43371484 T G 0.041114 -1.7356e-06
19:43377321 G C 0.038621 1.0981e-04
19:43382313 C T 0.027394 -3.6639e-05
19:43575905 T C 0.221967 -1.1061e-06
19:43604253 A G 0.245366 1.8363e-05
19:43614444 C T 0.238550 1.7448e-05
19:43615835 T C 0.673685 6.5183e-05
19:43680388 A C 0.124147 1.0651e-04
19:43769344 G A 0.134601 4.0439e-05
19:43773626 A G 0.744718 8.1471e-06
19:43777351 T C 0.060709 1.7529e-05
19:43802657 A G 0.068258 9.5358e-05
19:43804471 A G 0.030789 -7.3932e-07
19:43806559 C T 1.644467 5.6993e-05
19:43806814 A C 0.689778 -6.3262e-05
19:43838315 C G 0.244262 2.8278e-05
19:43841838 C T 0.209007 1.1049e-05
19:43842852 C T 0.299229 4.0457e-05
19:43847904 C T 1.806436 -4.6381e-05
19:43857873 C G 0.711070 -3.9075e-05
19:43866449 A G 0.224561 -1.3398e-04
19:43866823 C T 0.714523 2.5934e-05
19:43867043 A G 0.066314 1.8403e-04
19:43867349 A G 0.381798 5.9946e-05
19:43870297 G A 0.508781 -2.7056e-06
19:43870887 T C 1.338639 2.7367e-05
19:43876891 A G 0.467706 1.1228e-05
19:43877081 T G 0.512053 -6.2365e-06
19:43885085 C T 1.202317 1.4524e-05
19:43896450 A G 0.247193 7.8518e-05
19:43903813 T G 0.085120 -2.0583e-05
19:43905096 G T 0.044665 1.6649e-05
19:43907428 C G 0.561963 1.2323e-04
19:43920612 T G 0.258167 -3.9739e-05
19:43921285 A G 0.459735 5.4187e-05
19:43922300 A G 0.427900 7.6136e-05
19:43923008 T C 0.055846 -7.9771e-07
19:43933888 G A 0.066327 2.5589e-06
19:43937633 G A 0.072481 2.7775e-05
19:43938669 C T 0.114124 4.2314e-05
19:43940714 G A 0.252211 3.8479e-06
19:43943499 A G 1.759837 8.1539e-06
19:43946481 T G 0.057226 6.6349e-05
19:43950298 C T 0.045580 1.6896e-05
19:43951083 C T 0.171317 1.0232e-04
19:43951421 G T 0.320612 5.4198e-05
19:43966454 G A 1.297301 3.8229e-05
19:43967147 T C 1.054642 5.2675e-05
19:43968269 G A 0.174449 1.3420e-05
19:43968738 A G 0.067067 -9.6193e-06
19:43976706 A G 0.477382 -5.3568e-06
19:43977675 A G 0.055386 1.2489e-05
19:43982338 A G 0.150077 1.7132e-05
19:43983666 A G 0.032977 3.6496e-05
19:43986023 T C 0.095266 -5.7469e-05
19:43991327 G T 0.111612 -4.5521e-05
19:43995239 T C 0.162690 2.1432e-05
19:44001379 C T 0.092433 -8.8955e-05
19:44007012 A G 1.317873 1.3576e-06
19:44008410 C A 0.091433 -8.3356e-05
19:44030998 T C 1.324939 -2.3473e-06
19:44034097 C G 0.201675 4.3607e-05
19:44037328 C T 0.872348 4.0484e-05
19:44037370 G C 0.378033 -3.7008e-05
19:44041669 C G 0.031682 7.5725e-05
19:44044886 G A 0.891572 3.0274e-05
19:44049881 T G 0.105662 4.4412e-05
19:44055726 C T 1.271017 1.1969e-05
19:44056412 T C 0.087353 -1.1344e-05
19:44057574 A G 0.116503 5.5337e-06
19:44060001 G A 1.505581 -1.5512e-04
19:44063815 C T 0.027479 -4.2387e-05
19:44067002 G C 0.048816 -1.2668e-05
19:44078736 A C 0.125935 -1.3170e-04
19:44084683 A G 0.024742 -8.7086e-05
19:44085827 T C 0.378140 -4.1222e-05
19:44090997 A G 0.043435 2.7023e-05
19:44095077 G A 0.642188 4.8571e-05
19:44098963 G C 1.065240 4.1739e-05
19:44099538 T C 0.048735 2.1724e-06
19:44113963 G A 0.032681 1.3815e-04
19:44116956 G A 0.528094 -2.5798e-05
19:44117052 T C 0.107321 6.2361e-05
19:44118353 A G 0.308142 -4.1170e-05
19:44135193 C G 0.946581 -1.0136e-04
19:44139182 T C 0.574940 -6.4751e-06
19:44141015 C T 1.458067 2.7333e-04
19:44142882 C T 0.269333 -4.4283e-05
19:44145543 A T 0.432269 -1.1486e-04
19:44151525 T C 0.097950 -3.4538e-05
19:44151621 C T 0.260520 -4.0167e-05
19:44153100 G A 0.314104 2.3861e-05
19:44153255 A G 0.036151 -2.8721e-05
19:44156472 C T 0.338097 -9.6305e-05
19:44159819 C T 0.122300 -7.1144e-05
19:44159876 A G 0.100404 -6.9137e-05
19:44162233 G A 0.152427 9.0561e-05
19:44162954 G A 0.979071 -4.1643e-06
19:44163061 C T 0.341849 2.2198e-05
19:44163994 C A 0.254389 1.1096e-05
19:44166187 C A 0.115318 -6.5900e-06
19:44168281 T C 0.379970 6.2801e-05
19:44169465 T C 0.041094 -2.2088e-05
19:44169738 C G 1.403187 1.0378e-05
19:44172890 C A 1.063179 -2.0525e-05
19:44174441 T C 0.065834 2.5753e-05
19:44176333 A C 1.548853 -6.9702e-05
19:44178928 T C 0.315348 1.6344e-05
19:44184856 T C 0.445330 -1.6246e-05
19:44187496 C T 0.027995 -4.9120e-05
19:44188485 T C 0.170246 3.0726e-05
19:44190582 A G 0.103335 1.9017e-05
19:44192475 A G 0.875762 -2.2123e-05
19:44194781 T C 1.468690 -5.5362e-06
19:44195183 G A 0.035129 -4.7627e-05
19:44200928 C G 0.116854 -7.6184e-06
19:44204519 A G 0.697687 8.5518e-05
19:44210377 A G 0.661874 9.4999e-06
19:44211390 G T 0.180396 -1.8023e-05
19:44214054 A C 0.179156 -1.4591e-05
19:44217970 T G 0.072900 -2.3497e-05
19:44218921 A C 0.110943 1.0997e-04
19:44221992 A C 0.049537 -5.8028e-05
19:44223113 A G 0.040845 -8.2433e-05
19:44229567 T C 0.041653 -8.5600e-05
19:44233902 A G 0.030598 3.2923e-05
19:44234515 C T 0.126610 7.9373e-05
19:44236777 A C 0.133741 3.0973e-05
19:44243834 A G 0.023613 -1.6239e-05
19:44251759 T C 0.097749 -8.9823e-05
19:44256205 C T 0.438624 9.9963e-05
19:44259077 T C 0.437862 1.1962e-04
19:44263319 C T 0.157987 -2.1532e-05
19:44263607 G T 1.804940 3.5601e-05
19:44267879 A G 0.098976 -5.6219e-05
19:44268270 A G 0.120456 6.4234e-05
19:44272354 G A 0.039524 9.4991e-06
19:44276587 A G 1.710511 5.8765e-05
19:44278779 G T 0.380282 2.1027e-04
19:44280342 G A 0.892257 -3.6403e-05
19:44280980 G T 0.433496 -1.8802e-05
19:44281785 A G 0.034376 2.8408e-05
19:44281898 A G 0.754644 1.2960e-05
19:44287473 T C 1.895571 8.4039e-05
19:44291401 C T 0.813213 8.1031e-05
19:44293333 T C 0.213931 -3.1965e-05
19:44294215 G A 1.027573 4.0091e-05
19:44296689 A G 0.071458 -1.8231e-04
19:44296886 G A 1.895448 7.3339e-05
19:44299298 T C 0.851263 -1.1013e-05
19:44300937 T C 0.952375 -3.5098e-06
19:44301513 A G 1.895435 1.0183e-04
19:44303066 G C 1.155543 -2.6086e-05
19:44306482 T C 0.757880 5.6925e-05
19:44306782 C A 0.736361 2.1800e-05
19:44308649 C T 0.343313 9.5970e-06
19:44316577 A C 0.090125 2.3404e-05
19:44321776 G A 1.218838 4.5578e-06
19:44322726 C T 0.134653 2.8634e-05
19:44326178 G T 0.247265 -3.2938e-05
19:44330349 A G 0.800662 -1.7434e-05
19:44331810 A G 0.869118 6.6196e-05
19:44333049 C T 0.395407 3.6845e-05
19:44339960 T C 1.725760 7.6436e-05
19:44344342 A C 0.020072 -5.6846e-05
19:44344722 T C 0.082942 2.7466e-05
19:44350962 G A 1.719161 1.0254e-04
19:44352639 A G 0.409669 2.6166e-05
19:44352665 C T 1.540830 1.4476e-04
19:44352666 A G 0.850601 -7.5443e-06
19:44352769 G A 0.042253 5.2129e-05
19:44375347 A C 0.273912 -9.2815e-05
19:44376937 A G 0.132644 2.0196e-05
19:44377614 A G 0.034791 3.2592e-05
19:44391744 C G 0.052188 1.1948e-05
19:44399306 G A 0.994080 -1.2643e-05
19:44400412 T C 0.031864 1.8685e-05
19:44402574 G C 0.978968 -1.8610e-05
19:44408370 T C 0.068518 -5.2254e-05
19:44413943 A G 0.040715 8.6267e-06
19:44418824 T C 0.983690 -5.8647e-06
19:44423981 C T 0.991830 -8.6129e-06
19:44433904 C T 1.067826 -1.6620e-05
19:44440105 G A 0.100258 -4.1827e-05
19:44443010 G A 0.667375 -2.9540e-05
19:44443543 A G 0.315731 -1.5804e-05
19:44446850 G T 0.026015 -4.9745e-05
19:44447572 C T 0.111780 2.1583e-05
19:44459074 C T 0.237375 1.1666e-04
19:44460205 A G 1.738967 -6.2957e-05
19:44464461 C T 0.055093 -6.5749e-05
19:44467096 G T 0.406969 -2.3953e-05
19:44467481 A C 0.189153 -1.7891e-05
19:44470147 A G 0.035963 7.1149e-05
19:44470420 C T 1.954209 -2.5060e-05
19:44471252 C T 0.227423 3.9855e-05
19:44471323 A G 1.769516 -3.6341e-05
19:44480979 A G 0.038323 -3.2366e-05
19:44484993 G A 1.725737 -5.3216e-05
19:44488352 A G 0.185907 -4.9070e-05
19:44490028 A G 0.026683 -1.0005e-05
19:44507181 A G 0.043029 -4.1691e-05
19:44511389 T G 1.447492 6.5769e-05
19:44511589 G A 0.257275 -4.5106e-05
19:44512624 C G 0.255811 -5.4057e-05
19:44513932 A G 1.438994 5.9699e-05
19:44515352 G T 0.292277 -1.9369e-05
19:44515514 A C 0.292342 -7.8699e-06
19:44522357 C T 0.224778 2.7374e-07
19:44522702 C T 0.072494 -4.1645e-05
19:44535999 T G 1.437966 7.9173e-05
19:44538837 G A 1.738188 4.0528e-05
19:44553380 C T 1.749431 4.0469e-05
19:44560344 G A 0.420228 -1.8755e-05
19:44565125 G A 1.975410 1.7514e-04
19:44570393 A C 1.321385 4.6349e-05
19:44579868 T C 0.099486 4.7601e-05
19:44587192 C T 1.338363 3.8410e-05
19:44591360 A G 1.694571 6.3127e-05
19:44592935 G A 1.678732 1.2419e-04
19:44596804 G A 0.267671 9.0569e-05
19:44610665 G A 1.762982 6.2631e-05
19:44610798 T A 1.762914 6.3389e-05
19:44611420 G A 1.682338 1.7067e-04
19:44611957 C T 0.131833 -6.7368e-05
19:44612231 G A 1.678959 1.6339e-04
19:44614208 T C 1.678249 1.4074e-04
19:44619542 C T 1.936630 4.6103e-06
19:44634086 T C 1.760272 4.6124e-05
19:44635822 A G 0.066960 -7.5530e-05
19:44645748 G A 0.739480 3.1597e-05
19:44646572 A G 0.721086 4.3070e-05
19:44648420 A G 0.119333 -1.2775e-05
19:44660967 G A 0.731933 2.6612e-05
19:44672177 G A 1.085779 -4.1021e-05
19:44675801 C T 0.160087 -2.0615e-05
19:44683670 T C 0.036362 8.8979e-06
19:44710064 G T 0.059037 -5.9082e-05
19:44712684 T G 1.075818 -5.4099e-05
19:44714898 T G 0.261948 -6.5751e-05
19:44737509 C T 0.040871 -3.2924e-05
19:44746991 G A 0.993479 -3.2205e-05
19:44748559 A G 0.065360 -4.5542e-05
19:44758859 C T 0.028131 3.3885e-05
19:44778405 C A 1.328788 -1.8662e-04
19:44789887 A G 0.125708 1.0455e-05
19:44791447 A T 0.033389 -3.3006e-06
19:44792701 G T 1.086976 -4.6119e-05
19:44800714 T C 0.050637 1.5422e-05
19:44803373 T C 0.082984 4.3362e-05
19:44805948 G T 0.028365 2.2398e-05
19:44810411 C T 0.148685 2.4199e-05
19:44814136 A C 0.036320 6.3526e-05
19:44831989 G T 0.242818 -5.6459e-05
19:44832693 C T 0.084821 -3.0979e-05
19:44836126 T G 0.271299 -5.6804e-05
19:44836400 T C 0.076499 -1.3548e-04
19:44840789 C T 1.264811 -1.5382e-04
19:44842435 T G 1.349545 -3.1548e-04
19:44843938 G A 0.232237 -5.1175e-05
19:44845759 G T 1.524062 -8.7162e-05
19:44848143 G A 0.044522 -4.3189e-06
19:44848708 T C 1.066833 -1.9633e-05
19:44849714 C T 0.328230 -7.4498e-05
19:44870575 C G 0.089177 -1.1387e-05
19:44873532 T G 0.231172 -2.8596e-05
19:44875317 G A 0.973067 -3.8957e-05
19:44877261 A C 0.053062 -2.6321e-05
19:44880360 C T 0.401470 -1.0324e-04
19:44881523 C A 0.053441 -2.3614e-05
19:44885144 C T 0.183265 -3.2216e-05
19:44888276 C T 0.079651 5.7001e-05
19:44889660 A G 1.104429 -3.9438e-05
19:44890801 C T 1.286756 4.6652e-05
19:44890817 A G 0.074867 -1.2398e-05
19:44891405 G A 0.069284 -3.7697e-06
19:44892168 T C 0.024600 -3.2762e-05
19:44894070 T G 0.079761 -1.0019e-04
19:44896239 C T 0.024593 -2.8344e-05
19:44899820 C T 1.732290 6.4698e-05
19:44901737 A C 1.733115 7.8091e-05
19:44902338 A G 0.070994 -3.4180e-05
19:44905440 G A 1.833743 3.6722e-05
19:44906023 T C 0.168068 -7.6149e-05
19:44906110 C T 1.617017 1.1874e-04
19:44912910 T C 0.023243 -7.8074e-06
19:44920772 A C 0.060413 -6.6368e-05
19:44928183 C G 0.139944 -4.3712e-05
19:44928885 A C 1.738175 4.6229e-05
19:44929633 G A 1.810708 1.0397e-04
19:44929828 C G 0.570736 2.2320e-05
19:44931640 T C 0.028553 -5.9516e-05
19:44932521 T C 0.060027 -4.7643e-05
19:44932972 T C 0.689472 4.2187e-05
19:44933706 T C 0.192061 -1.8670e-05
19:44933947 A G 0.718687 4.5690e-05
19:44934187 A G 0.027229 1.1062e-05
19:44934489 A G 1.826310 1.4172e-04
19:44934842 C G 0.224126 -1.4577e-05
19:44947197 C T 0.024171 -2.3033e-05
19:44952220 C T 0.094906 1.3030e-05
19:44957310 G A 0.260241 -2.2401e-05
19:44970935 G T 1.192061 1.7766e-05
19:44981800 C T 0.025372 -2.0620e-05
19:44981862 G A 0.024184 -2.2826e-05
19:44981883 G C 0.880271 1.8549e-05
19:44983375 C G 0.024635 -2.4993e-05
19:44983567 G C 0.906568 9.6146e-06
19:44985375 A C 0.042828 -5.2430e-05
19:44985674 C T 0.190049 -9.3793e-05
19:44986004 A C 0.687531 9.7854e-05
19:44997900 T C 0.169831 -3.4003e-06
19:44998259 G T 0.439192 6.0812e-06
19:45002315 G A 0.996352 7.8901e-05
19:45002822 G A 0.230416 9.6653e-06
19:45005892 G A 0.440241 1.1734e-04
19:45006578 A C 0.111225 6.4774e-05
19:45006664 A G 0.116685 -2.4918e-04
19:45009977 T C 0.651059 1.8942e-06
19:45014893 C T 0.963982 -2.7779e-05
19:45016116 G A 0.988783 -4.1611e-05
19:45017249 C T 0.468216 1.5648e-04
19:45017872 A G 0.088573 8.4831e-05
19:45017956 G A 1.307769 -1.3142e-04
19:45019507 C T 0.343780 -7.1055e-05
19:45020859 A G 0.071893 -9.8486e-05
19:45021210 A G 0.158782 -1.9429e-05
19:45021252 A G 0.028624 3.6083e-05
19:45026116 A G 0.041948 -7.4703e-06
19:45028112 C T 0.106490 4.1341e-07
19:45028169 T C 1.269141 8.9983e-05
19:45028469 T C 0.128120 1.0167e-04
19:45029208 A G 0.173287 -2.8298e-05
19:45029894 T C 1.258034 6.8646e-05
19:45030209 T C 0.174482 -2.6404e-05
19:45033485 G A 0.144160 1.0261e-05
19:45034590 A G 0.196813 2.9659e-05
19:45034923 C G 0.067969 -2.8779e-05
19:45035074 T C 0.259579 -1.4252e-04
19:45037368 C T 1.829540 3.7566e-05
19:45038267 A G 0.158230 -1.9545e-05
19:45038456 C T 0.268820 1.2735e-05
19:45038611 A G 0.726097 -1.9121e-05
19:45039384 T C 0.040322 3.0319e-05
19:45040191 T C 0.200480 -3.5547e-04
19:45040753 C A 0.326279 2.3592e-05
19:45042495 C A 0.585771 -3.6255e-04
19:45043259 A T 0.616002 -2.0031e-05
19:45044587 G A 0.150275 -4.0606e-05
19:45044832 C G 0.209568 -8.5034e-05
19:45048858 A G 0.097908 5.2348e-05
19:45050756 C T 0.051569 1.9514e-05
19:45052068 A G 1.751943 -3.2829e-05
19:45056149 C A 0.040228 -1.1576e-05
19:45064435 G A 1.757059 -4.4582e-05
19:45064518 T G 0.080956 -9.3021e-05
19:45068847 T C 0.059832 -9.8148e-05
19:45070575 A G 0.313244 5.9835e-06
19:45074177 T G 1.711998 -7.7012e-05
19:45075602 T G 0.304873 2.2095e-05
19:45080369 A G 1.157205 -6.8514e-06
19:45082982 G T 0.218166 3.4305e-04
19:45084429 G A 0.027144 6.2508e-05
19:45086852 C T 0.177922 1.4158e-04
19:45086946 A G 0.935965 5.7766e-05
19:45091743 C T 0.082419 -6.9474e-05
19:45098591 C T 0.204174 2.1598e-04
19:45099240 T C 0.068018 4.5706e-05
19:45101335 A G 0.459800 -1.7369e-04
19:45103698 C T 0.612866 -1.4953e-05
19:45104016 G A 1.040809 7.7958e-04
19:45104160 C G 0.085341 7.7060e-05
19:45105085 G A 0.077762 -9.5449e-05
19:45116066 C A 0.071962 -1.1209e-05
19:45121297 C T 0.093637 -3.3797e-05
19:45121726 A G 0.045327 2.9146e-05
19:45121795 T C 0.166329 2.9358e-05
19:45122043 C A 0.092689 -5.4158e-05
19:45125197 C T 0.361009 5.2665e-05
19:45126457 T C 0.048222 -9.8795e-05
19:45129772 G A 0.687002 1.3026e-05
19:45134110 C A 1.703884 -1.2012e-05
19:45138246 T C 0.398728 -1.0200e-05
19:45139812 T C 0.455859 -1.8653e-05
19:45143942 C A 0.525344 -3.1678e-05
19:45150614 A G 0.091858 -5.5145e-05
19:45162038 G A 1.943465 1.0331e-04
19:45162189 A C 0.309762 9.0029e-06
19:45163671 C T 0.143774 -4.8178e-05
19:45165912 A C 0.234882 -4.9957e-05
19:45176340 C T 0.059271 1.6715e-05
19:45179567 T C 0.038917 7.0353e-06
19:45187163 G A 0.070897 6.0857e-06
19:45188429 C G 1.032217 -1.6785e-05
19:45191157 T G 0.151953 -5.2916e-05
19:45193534 A G 0.560804 4.9814e-05
19:45195366 A C 0.093036 2.4674e-05
19:45196135 G A 0.706720 6.0429e-05
19:45197732 G C 0.050877 -1.2257e-06
19:45199082 A G 0.054607 1.3533e-05
19:45200634 T C 0.113540 1.3175e-05
19:45200681 T G 0.151398 -1.9224e-05
19:45201624 T C 0.212155 3.2654e-05
19:45202052 T C 0.691086 9.2173e-06
19:45203056 T C 0.035509 6.4991e-05
19:45205592 C T 0.462049 2.8300e-07
19:45210634 C T 0.201629 7.9319e-05
19:45210842 T C 0.042685 3.2122e-06
19:45211846 T G 0.038842 -3.4732e-07
19:45214777 T C 0.139113 7.4091e-05
19:45217859 C T 0.308295 -2.5551e-05
19:45220896 C T 0.229436 -1.8597e-05
19:45225345 T C 0.727821 3.7179e-06
19:45227720 G A 0.053565 5.6435e-06
19:45232161 A G 0.092309 -4.6979e-05
19:45232205 A G 0.878177 3.3125e-04
19:45235202 C T 0.110339 -2.4796e-05
19:45235269 A G 0.056288 1.5144e-05
19:45235700 C T 0.103462 -1.3920e-05
19:45235795 T C 0.462305 -2.2556e-05
19:45235892 A G 0.075633 1.1177e-06
19:45237812 C T 0.639731 -2.2836e-05
19:45240371 T C 0.464399 -2.4386e-05
19:45240436 T G 0.033009 4.1985e-05
19:45241638 G A 1.614372 9.5518e-05
19:45242173 A G 0.144640 2.9044e-05
19:45243696 T G 0.047219 -6.4489e-05
19:45245015 A G 0.947717 3.1270e-05
19:45250331 T C 0.109927 -1.4310e-04
19:45251156 C A 0.771217 -1.1996e-04
19:45257201 T G 0.068713 2.6668e-05
19:45257253 C T 0.049946 -6.3183e-05
19:45284266 C A 0.072104 9.1028e-05
19:45287103 G A 0.053315 -5.1242e-05
19:45287849 T G 0.140431 3.6434e-05
19:45296806 T C 0.071163 -2.8892e-04
19:45297479 T C 0.065834 -1.2384e-04
19:45298069 A G 0.134799 -1.9168e-06
19:45299199 T G 0.068927 -3.4722e-04
19:45305584 T C 0.040328 -2.6031e-05
19:45305753 C T 0.110563 4.4820e-06
19:45315445 A G 0.065366 -3.3484e-04
19:45316372 C T 1.970694 5.5498e-05
19:45316588 A G 0.066635 -2.5951e-04
19:45317138 T C 0.043928 -5.2781e-06
19:45322316 T C 0.051763 -1.1482e-04
19:45322744 G A 0.582220 4.6829e-05
19:45322891 T C 0.072974 -3.3110e-05
19:45324138 A G 0.634239 -5.7035e-05
19:45325929 A G 0.027855 1.2722e-05
19:45326664 T C 0.645096 -1.2554e-05
19:45326768 T C 0.747558 6.5510e-05
19:45329097 T G 0.024275 -7.2565e-05
19:45332841 C T 0.468868 2.4965e-04
19:45340728 C T 0.735095 4.8298e-05
19:45342630 T C 0.203992 5.7086e-04
19:45348522 T G 0.574729 -5.0402e-05
19:45349177 C G 0.210633 9.9293e-05
19:45351516 G C 0.086714 -7.4162e-05
19:45352804 T C 0.792184 3.7895e-05
19:45365817 A G 0.753232 6.0178e-05
19:45371188 T C 0.027378 -1.0438e-05
19:45372354 G T 0.542599 -1.1964e-05
19:45373276 A G 0.184683 -1.3757e-05
19:45376284 G C 0.488443 -7.4382e-05
19:45377098 A C 0.146912 2.1724e-05
19:45377467 A G 0.392067 -4.1566e-05
19:45379309 C T 0.394868 -3.8172e-05
19:45380335 C T 0.032899 7.8071e-06
19:45382034 G A 1.154852 -5.9208e-05
19:45382966 T C 0.833042 -8.1934e-05
19:45385389 A G 0.032902 1.8666e-05
19:45389224 G A 1.843331 2.2951e-05
19:45389596 A G 0.062692 -9.8511e-05
19:45395266 A G 1.211172 1.9882e-05
19:45395619 G A 0.293150 -1.2535e-05
19:45395714 C T 0.432626 -1.2154e-04
19:45395816 A G 0.045973 3.1990e-04
19:45403412 T C 0.862237 7.8946e-05
19:45404432 A G 0.050390 -4.2560e-05
19:45408836 G T 1.023317 7.2523e-06
19:45410002 A G 0.254555 -9.8992e-06
19:45410444 A G 0.792035 1.2087e-04
19:45411941 C T 0.312725 -2.3151e-05
19:45412079 T C 0.162284 -2.5197e-04
19:45414392 T G 0.054032 -1.0082e-05
19:45414451 C T 1.279320 8.9905e-05
19:45415640 A G 0.218624 -3.2800e-04
19:45422946 G A 0.382324 2.3319e-05
19:45427648 G C 0.040007 4.1342e-05
19:45430417 C T 0.035833 2.3234e-04
19:45432557 C G 0.206991 3.4715e-06
19:45445517 A G 0.024473 -1.5056e-05
19:45447221 A G 0.052188 -6.0290e-05
19:45448465 G T 0.700988 -2.1643e-05
19:45449166 A G 0.021860 7.9543e-05
19:45454766 A G 0.998341 -1.1058e-06
19:45457180 C T 0.904500 3.0383e-08
19:45461980 T C 0.065710 -6.9770e-05
19:45469902 T C 0.044821 -1.9120e-04
19:45477381 A G 0.315159 -3.7449e-05
19:45480037 G A 0.547260 3.3975e-06
19:45489674 T C 0.028848 7.2352e-05
19:45504349 G C 0.720534 -3.6055e-05
19:45513236 A G 0.040335 -3.1200e-06
19:45513854 T C 0.077288 4.2051e-05
19:45519100 A G 1.282092 -4.0385e-04
19:45522732 T C 0.926643 -8.5644e-04
19:45530552 G A 1.619666 -9.9339e-05
19:45532009 T G 0.770006 -3.9328e-06
19:45537779 T C 0.031971 -1.1295e-05
19:45541414 T G 0.153190 -5.8318e-05
19:45543755 G A 0.067570 1.8419e-05
19:45548255 A G 1.154534 -1.5102e-05
19:45550487 T C 0.032821 4.7618e-06
19:45554879 A G 0.030731 -3.3416e-05
19:45563040 A G 0.041932 -4.6141e-06
19:45566080 G T 1.040948 9.9625e-06
19:45573405 C A 0.042636 -7.7070e-05
19:45578312 G A 0.035356 -1.4022e-05
19:45580372 T C 0.079080 -1.0922e-04
19:45583092 A G 0.051072 -9.2353e-05
19:45586731 C T 1.164641 2.9803e-05
19:45590988 A G 1.051465 1.8743e-05
19:45591084 T C 0.061322 2.3158e-05
19:45594170 G A 0.987686 1.2608e-06
19:45595003 C A 0.328103 -4.8767e-06
19:45604163 T C 0.171097 2.9950e-05
19:45606231 A C 0.179461 -3.2952e-05
19:45613684 A C 0.043402 6.1468e-05
19:45614835 G A 0.090024 5.4754e-05
19:45619946 G A 0.658586 -3.1373e-06
19:45620513 T G 0.252899 -1.0785e-05
19:45623626 T C 0.232406 8.0624e-05
19:45623770 T C 0.057229 1.6562e-04
19:45625060 T C 0.041065 1.0706e-04
19:45627235 T C 0.185066 2.3962e-05
19:45629166 A G 0.174066 8.9152e-05
19:45634854 G A 0.069040 -6.3376e-06
19:45639716 G A 0.440309 -6.2393e-07
19:45649838 G T 0.176241 -6.9829e-05
19:45657486 T C 1.005333 -2.2962e-05
19:45659155 C G 0.028303 9.2309e-05
19:45660639 T C 0.152307 -2.4272e-05
19:45662295 A G 0.083744 -4.8705e-06
19:45662459 A G 0.669216 -1.0324e-05
19:45665717 T C 0.235440 -4.6864e-05
19:45670248 C A 0.160512 1.1189e-04
19:45673122 A G 0.102663 -1.7316e-04
19:45673929 A G 0.277496 3.9325e-05
19:45683448 A T 0.238095 -5.2760e-05
19:45690282 G T 0.069375 2.9964e-05
19:45695738 C T 0.901391 9.9663e-06
19:45697803 C T 0.050322 -5.4792e-06
19:45698174 C T 0.266256 -2.7937e-05
19:45699187 G A 0.026761 -3.8098e-05
19:45699240 T C 0.907587 -1.9841e-05
19:45708400 G C 0.272770 -3.1335e-05
19:45711598 T C 0.325981 6.6307e-05
19:45714978 C A 0.641215 -1.2485e-05
19:45715291 T C 0.021958 -2.7043e-05
19:45715680 C T 0.678148 -1.8319e-05
19:45716364 T C 0.035755 -3.2455e-06
19:45716899 T C 0.079329 7.1664e-06
19:45717615 G A 0.178656 3.0830e-05
19:45722743 A G 0.069569 2.7357e-05
19:45723986 A G 0.153547 -2.7043e-05
19:45724060 T C 0.047625 -1.3964e-05
19:45728059 C T 0.085750 -7.2518e-05
19:45729533 A G 0.138873 -3.5485e-05
19:45734433 C T 0.865324 2.8687e-05
19:45736003 C T 0.751220 2.7266e-04
19:45737149 C G 0.040822 -4.3965e-05
19:45740771 T C 0.613570 7.8656e-04
19:45751458 A C 0.072020 -3.3252e-05
19:45756763 T C 0.578335 -3.5083e-04
19:45766729 A G 0.515137 6.6675e-04
19:45769181 A G 0.587825 -2.3897e-04
19:45782922 G A 0.073997 -1.7045e-05
19:45784197 A G 0.112939 -3.1413e-06
19:45790300 T C 0.079472 1.3130e-04
19:45793828 C T 0.170051 1.2970e-05
19:45797992 C A 0.107532 8.9445e-05
19:45799910 T C 0.033071 6.0841e-05
19:45802863 G A 0.543521 -1.7015e-04
19:45810035 G A 1.428920 3.2284e-05
19:45814860 T G 0.674075 1.0550e-04
19:45815163 A G 0.022130 3.8590e-05
19:45816529 G A 0.124215 2.6459e-05
19:45818527 A G 0.439371 5.0345e-05
19:45818835 G A 1.258829 2.3629e-06
19:45821183 C T 0.040679 -4.4987e-05
19:45827148 T G 0.182752 -2.2417e-05
19:45830763 A C 0.841030 8.9112e-05
19:45831134 G C 0.033642 1.2856e-04
19:45836109 A C 0.079067 9.6400e-05
19:45836204 A G 0.761866 1.3369e-04
19:45837269 C T 0.851906 6.2799e-05
19:45844650 T C 0.667453 -1.5539e-05
19:45845231 G C 0.693896 1.3022e-04
19:45846393 C T 0.073477 -5.5008e-05
19:45848133 T C 0.670387 1.0791e-05
19:45853094 A G 0.648157 2.0797e-05
19:45854919 G T 0.732790 4.9758e-05
19:45855318 G A 0.185118 4.5103e-05
19:45855524 A G 0.643094 1.9735e-05
19:45857867 G A 1.955861 3.6327e-05
19:45859760 C G 0.061140 -3.7130e-05
19:45860158 A G 0.072523 -3.2827e-05
19:45860202 G T 0.168234 -4.1028e-05
19:45861592 C T 0.082367 -2.8436e-05
19:45862436 C T 0.097551 1.2289e-05
19:45867259 T C 0.670459 5.7189e-06
19:45873988 G T 0.037310 -5.4104e-06
19:45875851 T C 0.056947 -2.9438e-05
19:45876967 C T 0.775413 -4.8657e-05
19:45893476 T G 0.478843 -3.9186e-05
19:45894752 C A 0.237375 -3.2738e-05
19:45903406 T C 0.998958 -7.3636e-05
19:45904759 C T 0.772492 -7.9108e-05
19:45904995 T C 0.042536 -1.5591e-05
19:45907860 T C 0.086554 1.5370e-05
19:45909634 T G 0.024574 4.3835e-05
19:45910792 T C 0.038206 5.1312e-05
19:45912406 A G 0.273951 -1.2437e-05
19:45912736 A C 0.492984 -7.1959e-05
19:45918245 A G 0.098018 1.4395e-05
19:45923653 G A 0.736455 -7.4564e-05
19:45924362 C G 0.688541 -8.0112e-05
19:45924532 T C 0.046960 9.3691e-05
19:45924692 A G 0.049024 9.7306e-05
19:45925323 C T 0.256908 9.5511e-08
19:45931951 T G 0.036060 -3.4309e-05
19:45949900 T C 0.383628 -3.0282e-05
19:45955201 T G 0.216667 -3.4709e-07
19:45955881 C T 0.212467 -6.5307e-06
19:45962856 A G 0.140622 -1.0906e-04
19:45966736 T C 0.172823 8.0792e-06
19:45974668 T C 0.902063 -5.0323e-05
19:45978602 C A 0.264308 1.2203e-06
19:45979984 A G 0.160915 -3.5684e-05
19:45980576 T G 0.161116 -2.9823e-05
19:45987013 C T 0.061673 -3.4975e-05
19:45996056 A G 1.136594 -2.0536e-05
19:46002007 T C 0.021227 5.7455e-05
19:46002766 T G 0.298363 -1.6077e-05
19:46005824 G T 0.222912 -4.3368e-05
19:46006214 G A 0.217835 -3.0147e-05
19:46009520 C G 0.134845 -4.8603e-05
19:46017454 A G 0.051224 3.9511e-05
19:46018407 G T 0.201451 -1.8582e-05
19:46020890 T C 0.029731 -2.0487e-05
19:46027752 T C 1.473672 -2.7191e-05
19:46031606 C T 1.916497 -2.8481e-05
19:46032124 C T 0.197556 -2.0603e-05
19:46034346 A C 0.177332 -2.8004e-05
19:46034511 G A 0.351177 6.0012e-06
19:46034558 T C 1.101826 -3.1606e-05
19:46036996 G C 0.050799 1.1608e-06
19:46042508 A G 0.058261 5.6634e-06
19:46043656 G T 0.212912 -3.3192e-05
19:46047055 G T 0.386222 -2.5631e-05
19:46050760 C T 1.193349 1.8558e-05
19:46052454 G A 1.274880 -1.5343e-04
19:46053050 T C 0.022967 -8.4040e-06
19:46054936 A G 0.039738 1.0530e-04
19:46058522 A G 0.022701 4.2255e-06
19:46059364 G T 0.863776 -8.8940e-05
19:46063167 A G 1.192113 -1.6272e-04
19:46064076 A C 0.037320 -5.4048e-05
19:46066318 A G 0.304854 -1.0075e-05
19:46073472 A G 0.670959 5.4102e-05
19:46076226 C T 1.233194 3.1848e-05
19:46080275 C T 0.556208 -1.3027e-05
19:46089055 C T 0.071592 -3.8575e-05
19:46091879 T C 0.035651 -2.0145e-05
19:46093155 C T 0.019919 7.8603e-06
19:46096132 G T 0.662393 -5.5198e-05
19:46101600 T C 0.091884 1.4568e-04
19:46112907 T C 0.037342 3.1900e-05
19:46116477 G A 0.801613 4.7877e-05
19:46118127 T C 0.655743 4.1683e-05
19:46124531 A G 0.055084 -2.1917e-05
19:46129015 A G 0.506104 6.5635e-05
19:46129999 A C 0.039676 2.2279e-05
19:46133256 A G 0.254162 1.3142e-05
19:46136487 C T 0.237365 -2.0212e-05
19:46138698 A G 0.993999 5.4245e-05
19:46141346 A G 0.756309 2.9612e-05
19:46141845 C T 0.253026 1.7026e-05
19:46145025 T G 1.050640 1.7862e-04
19:46152580 T C 0.284464 -9.3491e-05
19:46157004 C T 0.881627 -4.9279e-05
19:46158643 T G 0.558727 4.1986e-05
19:46162399 A G 0.110154 -2.6797e-05
19:46168101 G A 0.347403 4.0765e-04
19:46177235 C T 0.200415 -1.2568e-04
19:46179110 C T 0.406242 1.3583e-04
19:46182304 A T 0.386585 -5.1728e-05
19:46189861 T C 0.481186 1.8424e-04
19:46191828 T C 0.605713 -1.5104e-05
19:46195756 C A 0.108168 1.2585e-05
19:46196634 G C 0.974745 -5.3546e-05
19:46199284 A G 0.079654 2.8036e-05
19:46208023 T C 0.713202 1.0305e-05
19:46225518 A C 0.312985 1.6429e-04
19:46244060 G A 0.596689 5.2652e-05
19:46247641 G A 0.911810 -2.0251e-06
19:46248557 T C 0.079417 2.7600e-05
19:46254070 A G 0.050585 -9.2010e-05
19:46262286 A C 0.724741 1.0593e-05
19:46269076 A G 0.903306 -8.2834e-06
19:46269313 C G 1.644697 4.4982e-07
19:46274624 A G 0.038761 1.6746e-05
19:46275976 C G 0.229036 -3.4820e-05
19:46286714 C A 0.617816 3.1751e-05
19:46292649 C T 0.085805 4.3103e-05
19:46294136 A G 0.557049 -9.0168e-06
19:46295223 G A 0.032276 9.8859e-06
19:46304585 T G 0.778101 -6.7542e-06
19:46307406 G A 0.162038 2.7173e-05
19:46309414 T C 0.053928 -1.2036e-04
19:46313758 C G 0.694370 1.9526e-05
19:46324986 A G 0.039884 2.2064e-05
19:46327933 T C 0.793882 -3.6335e-06
19:46341693 A G 0.026498 -1.1285e-05
19:46345886 C T 1.024178 1.9988e-05
19:46346330 C T 1.355582 -3.5057e-05
19:46347542 T G 0.182999 -3.6754e-05
19:46353826 T C 0.150522 -1.0164e-04
19:46363333 T G 0.284461 4.6427e-05
19:46363441 T C 0.050984 1.2055e-04
19:46367206 C T 1.359149 -4.0979e-05
19:46367945 C G 0.316191 3.1732e-05
19:46368526 C T 0.053837 -1.0969e-04
19:46381103 A G 0.142859 -4.1467e-05
19:46382745 C T 0.362583 -1.3750e-05
19:46385997 A T 0.360684 2.1693e-05
19:46387344 A G 0.246615 3.4304e-05
19:46387503 C T 0.368072 1.6045e-05
19:46390280 C T 0.376264 7.9904e-06
19:46395978 A G 0.470215 -1.0125e-05
19:46403914 G A 0.529139 -2.6738e-05
19:46405590 C T 0.404674 1.6499e-05
19:46408356 A G 0.931086 -9.7311e-06
19:46411088 C G 0.086360 2.9593e-05
19:46415010 C T 1.652234 -1.8494e-05
19:46419773 G A 0.355520 -1.5436e-05
19:46423188 A G 0.072069 -3.1604e-05
19:46425652 G A 0.423165 6.3481e-07
19:46428275 A C 0.251877 -4.1699e-06
19:46429314 G A 1.022418 -1.2147e-05
19:46431046 T C 0.600029 -1.3056e-05
19:46435760 G A 0.020192 -8.2018e-05
19:46439188 T C 0.091728 -4.9962e-05
19:46439321 A G 1.338441 -1.5588e-06
19:46441649 T C 0.110141 7.5433e-06
19:46441950 C T 0.324066 4.2675e-05
19:46442213 T C 0.819676 7.2903e-06
19:46445422 A C 1.299008 2.3580e-05
19:46451400 A C 0.250553 1.5235e-05
19:46454250 G A 0.023814 1.1823e-04
19:46456764 T G 1.099116 2.5128e-06
19:46458297 A G 0.043581 1.1697e-05
19:46461708 G A 0.069047 6.9128e-06
19:46465389 C A 0.056239 -1.3467e-05
19:46470293 C T 0.058050 -9.9565e-05
19:46480407 C T 0.029351 -3.4101e-05
19:46491358 G A 1.003898 3.4381e-06
19:46495004 A G 0.040072 -2.0239e-05
19:46497706 G A 0.161359 8.9525e-05
19:46499032 G A 0.033597 -4.8493e-06
19:46499537 G A 1.671153 1.5458e-04
19:46500197 C T 0.989971 -8.3285e-06
19:46506005 G A 0.377971 2.9176e-05
19:46512298 C T 0.939207 -1.7707e-07
19:46515961 C T 0.583005 -2.2128e-05
19:46518682 A G 0.284192 -7.8161e-05
19:46520026 G A 1.538386 -1.6758e-05
19:46520506 C G 0.036197 4.5625e-05
19:46525867 G T 0.096658 -1.7430e-05
19:46528941 T C 0.643762 -4.3343e-05
19:46529918 T C 0.118165 1.3202e-05
19:46537875 G A 1.239796 -9.3691e-05
19:46543566 T C 0.313618 -5.9357e-05
19:46546250 A G 0.526669 -1.4768e-04
19:46557851 T C 1.477720 5.1201e-04
19:46562704 G A 1.673659 1.6193e-04
19:46566881 T C 1.065292 -1.4499e-06
19:46574843 A C 0.031474 6.6294e-05
19:46581618 G A 0.190029 7.7554e-05
19:46581676 A G 0.129174 2.5609e-06
19:46585509 G C 0.640040 2.6007e-05
19:46586319 T C 0.043035 -3.4213e-05
19:46591413 G A 0.094328 1.0468e-04
19:46613411 A G 0.125108 5.0911e-05
19:46621165 T C 0.042419 -2.4302e-05
19:46629913 G A 0.038066 8.2269e-05
19:46636139 T C 0.090014 -7.0119e-06
19:46637157 G A 1.131943 1.4668e-05
19:46641224 C T 0.045655 1.0165e-05
19:46650030 T C 1.300161 2.8436e-05
19:46658253 G A 0.032957 5.5924e-05
19:46659516 A C 1.875590 4.1682e-05
19:46664561 G A 0.032724 7.0151e-05
19:46685850 C A 0.294555 -6.2966e-05
19:46694319 G A 0.385689 -2.6017e-05
19:46696941 G C 0.173953 4.3776e-06
19:46709129 A C 1.313192 2.1588e-05
19:46709690 G A 0.181697 1.5240e-05
19:46715641 G C 0.056593 8.4935e-06
19:46720605 C T 0.123160 -1.7767e-06
19:46721467 A G 0.961862 9.2833e-05
19:46725829 A G 0.041974 -2.0176e-07
19:46729511 A G 0.038991 -6.7343e-05
19:46732293 A G 0.037388 7.0340e-05
19:46733409 A G 0.149821 -8.9735e-06
19:46734619 C T 1.461092 2.2730e-05
19:46738993 C A 0.118064 3.2954e-05
19:46739032 G A 0.039196 -3.8624e-05
19:46742424 T C 0.317590 -4.7809e-05
19:46742525 A G 0.164634 -2.7525e-05
19:46749159 C A 0.147344 1.6298e-04
19:46749772 G A 0.072559 -8.8566e-05
19:46753520 A G 0.024025 -2.9520e-05
19:46754533 T C 0.030000 -1.1547e-05
19:46754982 T A 0.057021 2.1971e-05
19:46758802 C A 0.036606 8.0289e-05
19:46759579 A G 0.278619 -1.3415e-05
19:46760100 T C 0.214255 -3.7632e-05
19:46763908 C A 0.029118 -2.4810e-05
19:46766459 A G 0.109119 2.8519e-05
19:46767173 C T 0.708249 1.6503e-05
19:46767891 A G 0.050345 3.6112e-06
19:46768705 A G 0.252698 -2.6538e-05
19:46774360 T C 0.436080 -3.1934e-05
19:46776452 T G 0.078625 -3.1945e-05
19:46780193 C A 0.897499 -2.0229e-05
19:46782606 G A 0.680303 -8.2519e-06
19:46783256 T C 0.910037 1.4930e-05
19:46787580 A G 0.961204 2.3517e-05
19:46792871 T C 1.479927 -5.4535e-05
19:46795067 C T 0.254230 1.1481e-04
19:46796393 T C 0.062604 -5.3635e-06
19:46799868 G A 1.811406 7.1023e-06
19:46800979 T C 0.030023 -6.8969e-05
19:46803983 G T 0.072861 -4.1060e-05
19:46807589 T C 0.208478 9.1500e-05
19:46808371 T C 0.213470 1.2044e-04
19:46811388 A G 0.056486 4.7779e-05
19:46812336 A G 0.644249 -6.4725e-05
19:46812451 T C 0.121106 -5.8516e-05
19:46814806 C A 1.854022 -1.8935e-05
19:46820697 A G 0.050854 7.7098e-05
19:46821445 T C 1.403768 -5.8319e-05
19:46823194 C G 0.205018 2.1125e-05
19:46823702 G A 0.348146 9.1405e-05
19:46823751 T C 0.318012 8.5121e-05
19:46824425 T C 0.057846 2.0217e-05
19:46827437 C T 0.068187 -1.5157e-05
19:46830079 G A 0.203061 -1.3909e-05
19:46831078 C G 0.149246 6.6802e-05
19:46835362 G T 0.169883 3.6896e-05
19:46835828 G C 0.043827 2.6641e-05
19:46846078 G A 1.930729 9.9480e-06
19:46849806 T G 0.615554 2.1283e-05
19:46851328 A G 0.044145 -5.5352e-05
19:46857015 T C 0.214096 -2.4652e-04
19:46874922 C T 1.048028 1.0431e-04
19:46875943 C T 0.060530 1.0752e-04
19:46877975 T C 0.637437 -1.2149e-05
19:46886234 A G 0.622233 1.2038e-05
19:46887567 T C 0.523433 1.0310e-05
19:46896217 G A 1.148581 1.7897e-05
19:46896871 T C 0.753469 -8.9692e-06
19:46897233 G C 0.535582 -1.7316e-05
19:46899424 G A 0.342725 3.3872e-05
19:46899888 C T 0.049021 9.7771e-05
19:46900824 G A 0.850738 2.3487e-05
19:46906059 G A 0.228546 -2.6873e-05
19:46906073 A G 0.068739 6.1683e-05
19:46907067 C A 1.593797 1.7825e-05
19:46907137 A C 0.065240 3.0179e-05
19:46907470 C G 0.087470 -9.8781e-05
19:46909483 G A 1.258544 -2.4795e-05
19:46910475 A G 0.042318 4.6275e-05
19:46913749 A G 0.357773 -2.4692e-05
19:46915702 T C 0.115513 -3.9233e-05
19:46923752 T C 1.059605 5.3486e-05
19:46924743 G A 0.341758 -4.1891e-06
19:46925653 C T 0.036002 -5.2638e-05
19:46929591 A C 1.063214 4.9700e-05
19:46930701 G A 1.732008 1.0116e-04
19:46930847 C T 0.655772 9.2283e-05
19:46934156 C T 0.461608 3.5338e-05
19:46935080 C G 0.278998 -2.9888e-05
19:46935884 G A 0.378416 -2.8945e-06
19:46938910 A G 0.219127 -2.1434e-05
19:46941035 C G 0.947896 -2.7461e-06
19:46945751 C T 0.834596 1.6945e-04
19:46949730 A G 1.926659 1.6474e-05
19:46952221 G A 0.483305 -2.6288e-04
19:46952606 C G 0.211857 1.3925e-04
19:46955064 T C 1.926776 1.6658e-05
19:46973707 T C 0.039920 6.0501e-05
19:46974003 T C 0.121359 8.3483e-05
19:46974233 A G 0.504546 -1.1604e-05
19:46974324 G A 0.514883 -3.6958e-06
19:46979562 A G 1.032250 -2.5190e-05
19:46981714 G A 1.329389 -1.1707e-05
19:46991301 C T 0.475928 -2.2137e-06
19:46992720 T C 0.082614 6.5820e-06
19:46995774 T C 0.074373 8.9252e-05
19:46997522 T C 0.185417 2.4435e-05
19:46998236 T C 0.333060 -3.2944e-05
19:46998290 T C 0.025729 -1.9432e-05
19:47001373 T C 0.769918 -2.1254e-05
19:47007503 T G 0.093945 -2.7543e-05
19:47012749 A C 0.279488 4.1024e-05
19:47021773 A G 0.077804 -1.1211e-05
19:47022784 A C 0.190331 -9.2695e-06
19:47032344 A G 0.380470 -8.0523e-06
19:47033030 C A 0.378870 4.7764e-05
19:47033117 A T 0.210513 2.1528e-05
19:47036828 A C 0.488015 -6.9328e-05
19:47037620 A G 1.035090 -4.7322e-06
19:47038631 T C 0.065503 2.7501e-05
19:47039622 A C 0.028335 5.4215e-05
19:47040966 G A 0.145497 -3.5882e-05
19:47042336 G A 1.219293 -3.1977e-05
19:47042451 G A 0.685133 -3.7822e-05
19:47044236 T C 0.053967 -4.7455e-05
19:47045013 G T 0.069287 4.8260e-05
19:47048288 G A 0.339012 -7.1550e-05
19:47051159 T C 0.746740 1.6303e-05
19:47051759 T C 0.068638 5.1909e-07
19:47052696 G A 0.073010 -5.2451e-07
19:47059346 T C 1.655207 1.5323e-04
19:47061517 G A 1.641877 3.7877e-04
19:47061531 T C 0.242432 1.7315e-05
19:47069651 A C 0.231604 -1.5926e-05
19:47070426 A G 1.724621 -4.8289e-05
19:47072395 G A 0.408592 -2.2732e-04
19:47077868 A G 0.061468 6.0691e-05
19:47081250 A G 0.449806 -4.1695e-04
19:47083252 C T 0.600240 1.1946e-06
19:47089700 A G 0.038215 8.3523e-06
19:47099224 T C 0.047054 1.0813e-05
19:47103474 C A 1.769853 -5.2072e-05
19:47104226 C T 0.034084 3.4581e-06
19:47105716 T G 0.297029 8.2498e-06
19:47108485 C T 0.282932 -7.3856e-05
19:47112648 C T 0.984540 2.8902e-05
19:47112740 T C 0.725646 2.5259e-05
19:47117402 A C 0.235327 -1.7227e-04
19:47119910 G T 0.812551 -9.3964e-05
19:47129570 G A 0.796660 -7.3908e-05
19:47129620 T C 0.060874 8.6680e-06
19:47132677 A G 0.215226 -1.5410e-05
19:47134748 G A 0.454779 8.7275e-06
19:47136936 C T 0.387780 5.1921e-05
19:47143368 A G 1.247307 8.9212e-05
19:47144045 C A 1.951590 -2.5648e-05
19:47146969 A T 0.202009 -1.5977e-05
19:47148853 A G 0.055954 1.4509e-04
19:47150082 C T 1.861793 9.5955e-06
19:47151378 A G 0.280868 -7.9231e-05
19:47151724 G A 0.118603 9.0713e-06
19:47154079 T G 1.306642 -6.2431e-05
19:47156201 C T 0.156043 -5.2512e-06
19:47157438 A G 0.511073 1.2090e-05
19:47161951 C T 0.026677 -6.5771e-05
19:47163774 A G 0.221876 5.8168e-05
19:47164986 A G 1.277622 -1.8546e-05
19:47173627 G A 1.444726 -1.9717e-06
19:47175528 C T 1.110726 -4.1190e-06
19:47176880 A G 0.707752 7.4592e-06
19:47185919 C G 1.446463 -1.2739e-05
19:47196079 C T 0.272299 1.1766e-05
19:47200618 T C 1.100070 2.8881e-06
19:47204207 T C 0.020091 1.4165e-04
19:47207654 A G 0.460825 -5.1945e-06
19:47208481 C T 0.329006 -1.1419e-06
19:47218101 T G 1.181915 -1.1650e-05
19:47222237 A G 1.536782 6.7006e-07
19:47222310 T C 0.513556 2.4088e-05
19:47225377 T C 0.046025 1.7223e-05
19:47229410 C A 0.037735 6.8430e-05
19:47237535 C G 0.177332 3.8510e-05
19:47239972 C T 0.068128 1.5179e-05
19:47241217 A G 1.371814 5.8066e-06
19:47268240 C T 0.081679 1.3205e-04
19:47268373 T G 0.166621 4.6079e-05
19:47270442 A G 1.360152 -2.1067e-06
19:47274214 C T 1.443587 1.0922e-06
19:47274332 A G 0.300008 1.2511e-05
19:47276454 A G 0.381950 1.6210e-05
19:47278859 G C 0.517327 -1.0351e-05
19:47278938 A G 0.178623 -2.9058e-05
19:47284315 T G 0.236090 5.6245e-06
19:47284403 G C 0.401331 -1.9269e-05
19:47287507 C T 0.397053 -2.3472e-06
19:47291174 C G 0.437070 3.5504e-05
19:47295358 T C 0.065262 -3.7788e-05
19:47300066 G A 0.439095 5.2683e-05
19:47305760 G T 0.105876 4.6622e-05
19:47311673 A G 0.040062 4.9245e-05
19:47311809 T G 0.066463 -4.9823e-05
19:47313331 G A 0.594946 3.6997e-05
19:47318707 G A 0.732852 -1.5270e-03
19:47318725 G A 0.140515 -1.9542e-05
19:47323000 A G 0.060984 -2.0785e-04
19:47324041 A G 0.068281 -3.6099e-05
19:47324240 A G 0.052461 -4.2600e-05
19:47331960 G A 0.303692 6.9454e-05
19:47332590 T C 0.431120 -3.2081e-05
19:47337949 A C 0.056677 -4.5420e-05
19:47338505 G A 0.049533 -7.5563e-05
19:47340168 T C 0.434567 -4.8398e-05
19:47341110 G A 0.152531 -1.4937e-05
19:47342717 T C 0.274756 2.9347e-05
19:47342929 A G 0.144803 -2.9148e-05
19:47346513 A G 1.289995 3.8476e-05
19:47367160 T C 0.112660 -1.7102e-05
19:47388306 A G 1.927837 2.0067e-04
19:47389370 G A 0.273776 -2.7851e-05
19:47400664 C T 0.063075 -3.5040e-05
19:47414986 A G 1.896964 4.0237e-05
19:47419048 A G 0.039150 -5.7957e-05
19:47435662 C T 0.202730 2.3744e-04
19:47446691 G A 1.183508 6.3288e-05
19:47454927 G T 0.027040 -1.0713e-04
19:47463772 G A 0.579685 2.3182e-06
19:47468000 A G 0.059741 -2.1337e-05
19:47470536 T C 1.263935 1.6491e-05
19:47471375 A G 0.054983 -4.3362e-06
19:47488273 A G 0.032263 -4.4506e-05
19:47492475 A G 0.760632 1.2397e-05
19:47509144 G A 0.037933 8.3671e-06
19:47511992 G A 1.375258 -6.7665e-07
19:47523427 G C 0.027936 1.7418e-05
19:47523835 A G 0.027712 1.6277e-06
19:47525934 C T 1.279979 -2.1014e-05
19:47527989 T C 0.302378 -7.9110e-06
19:47529740 C T 0.663646 -8.0483e-05
19:47529804 C T 0.084958 4.6643e-05
19:47535795 G T 0.131135 -2.8093e-05
19:47536166 C T 1.255846 1.8416e-07
19:47538628 A G 0.080280 3.5078e-04
19:47539572 G A 0.558837 -9.5918e-06
19:47543774 A G 1.469203 -2.9077e-07
19:47549454 T C 0.470030 -1.4084e-04
19:47549602 A C 0.242896 6.6025e-05
19:47549791 G A 1.252442 -2.2781e-05
19:47549990 T C 0.032500 3.4944e-05
19:47560825 T C 0.218011 4.3452e-05
19:47569003 A G 1.355027 1.6945e-04
19:47570343 A G 0.053776 2.7689e-05
19:47571477 T C 0.702352 3.6160e-05
19:47577474 A G 0.042756 1.2560e-05
19:47581464 C A 1.376757 1.2584e-04
19:47588325 A G 0.590685 7.6587e-04
19:47589895 C T 1.437008 1.0401e-04
19:47592014 T C 0.048092 4.0102e-05
19:47596131 C T 0.089313 2.3118e-05
19:47597102 C T 1.432201 1.4919e-04
19:47601215 T C 0.358380 5.1603e-04
19:47601291 T C 0.033993 1.7273e-04
19:47601435 T C 0.022143 -1.1275e-04
19:47602356 C G 0.072020 -2.2431e-05
19:47625828 A G 0.042558 5.4655e-06
19:47627065 A G 1.484266 7.4839e-05
19:47637608 T G 1.133410 1.0597e-05
19:47640042 T C 0.051134 1.1039e-04
19:47647212 T G 0.020228 -2.9800e-05
19:47661493 A G 0.577315 -9.9886e-05
19:47661961 T C 0.035914 2.6766e-05
19:47665006 C T 0.349740 6.8550e-05
19:47669637 A G 0.219062 6.1851e-05
19:47676259 A G 0.216680 7.2287e-05
19:47677604 T C 0.069164 -9.8531e-05
19:47687465 T C 0.032733 3.4654e-04
19:47689697 A G 0.518058 -4.8682e-05
19:47696626 T C 1.419325 1.2298e-04
19:47700611 T C 0.048125 -3.0752e-06
19:47729112 A G 0.060877 -2.3966e-06
19:47735875 C T 0.093929 1.4437e-05
19:47736305 G A 0.115594 6.5015e-05
19:47736992 A G 1.187793 -1.3445e-05
19:47742310 T C 0.619218 -2.3157e-05
19:47746041 G A 1.072491 8.5154e-05
19:47756776 T C 0.032013 -4.2486e-05
19:47766469 G A 0.130301 -3.8041e-05
19:47767643 A G 0.615888 4.0345e-05
19:47768830 T C 0.066749 -2.8867e-05
19:47770032 T C 0.309992 2.3072e-05
19:47773786 G A 0.834918 6.7189e-06
19:47786978 G A 0.043152 -2.0701e-05
19:47787504 A G 0.882228 -1.1176e-05
19:47788344 C T 1.782548 1.8146e-05
19:47793439 T C 0.488531 -2.9141e-05
19:47805079 A C 0.095630 1.7444e-05
19:47805219 T C 0.156754 -1.0093e-04
19:47808755 C A 0.085107 8.7181e-05
19:47810900 A G 1.473026 1.8968e-05
19:47815156 C T 0.500375 -1.2841e-05
19:47815791 T C 0.051955 -8.2278e-05
19:47818693 A C 0.120651 1.0552e-05
19:47821374 T C 0.059040 1.6872e-05
19:47823038 A G 1.974781 1.7775e-05
19:47823484 C T 1.974540 1.7835e-05
19:47823871 T G 1.974878 1.0196e-05
19:47834105 G T 0.339421 -7.0021e-05
19:47843022 G C 0.122388 1.5458e-04
19:47844653 A G 0.025440 -1.3058e-05
19:47847760 T G 0.026586 -1.7234e-05
19:47851021 G A 0.348201 -1.4079e-05
19:47852979 T C 0.312225 -2.5253e-05
19:47853087 T C 0.107665 -2.5376e-04
19:47853124 G A 0.108009 6.9613e-05
19:47855054 T C 0.037946 7.7822e-05
19:47855351 A G 0.048888 -3.1031e-05
19:47856336 T C 0.132281 5.0658e-05
19:47858489 G C 0.059634 5.2520e-05
19:47858769 A G 0.101735 1.0359e-04
19:47875727 G A 0.351840 1.2832e-04
19:47879093 T C 0.182989 3.0351e-05
19:47883096 T C 0.074558 1.3603e-05
19:47885194 G A 0.025677 1.6214e-04
19:47889155 G A 0.068472 3.3752e-05
19:47892171 A G 0.031296 -2.6393e-05
19:47892453 G T 1.217641 1.4139e-05
19:47892668 T C 0.106380 9.4062e-05
19:47902072 T C 0.512865 -1.7874e-05
19:47906491 A C 0.320959 -6.6797e-05
19:47909360 G A 0.173761 1.0080e-04
19:47919725 A G 0.072734 -5.0656e-05
19:47922871 G A 0.201347 6.9338e-06
19:47924278 A G 0.036771 4.7032e-05
19:47924721 A G 0.075999 1.3815e-05
19:47924799 T C 1.701962 -1.2609e-04
19:47924979 C T 0.078067 -7.9971e-05
19:47932072 G C 0.039011 5.0152e-05
19:47937466 G A 0.246525 1.5210e-04
19:47938663 T C 1.587124 -5.4689e-05
19:47941371 T C 0.061384 -1.1100e-05
19:47945466 A G 0.050088 1.4073e-04
19:47946514 T C 1.685026 2.1114e-05
19:47948228 A G 1.340009 -1.4775e-05
19:47955147 C G 0.147237 -1.4363e-05
19:47957531 T C 0.070465 3.4222e-05
19:47968268 C T 0.023480 2.0574e-05
19:47968365 T C 0.022061 2.7953e-05
19:47969394 A G 0.225450 2.3183e-05
19:47969748 T C 1.659251 1.7473e-05
19:47978171 C T 0.023739 1.3092e-04
19:47990889 C G 0.142712 3.1649e-05
19:47994210 C T 0.074987 -1.0738e-04
19:48000300 A G 0.026132 -4.6548e-05
19:48012998 C T 0.981859 -9.2607e-06
19:48013282 A G 0.031860 -4.1950e-05
19:48017416 C T 1.900336 1.5442e-05
19:48032829 A G 0.044678 1.3231e-04
19:48033795 C A 0.060971 1.2393e-05
19:48034780 A G 1.333274 -3.4027e-06
19:48047729 C G 0.048599 -2.2873e-05
19:48047821 T C 0.223691 -2.1108e-05
19:48048515 C T 0.073964 1.3537e-05
19:48059326 T C 0.055321 -2.3653e-05
19:48066065 T C 0.023993 -3.4137e-05
19:48067378 C T 0.071209 -2.0611e-05
19:48080551 T C 0.083374 8.1863e-05
19:48085884 G T 0.072478 -3.3246e-07
19:48086865 A G 1.389240 6.4648e-05
19:48087491 C T 0.118054 -2.0984e-05
19:48088554 C T 0.240682 -5.3922e-05
19:48093689 A G 0.069735 1.1257e-05
19:48094682 T C 0.058115 -8.6670e-05
19:48097561 C T 0.065444 -3.3743e-05
19:48109019 C G 0.147610 -1.5846e-05
19:48110019 G A 1.734825 1.1556e-05
19:48115083 A G 0.236888 -2.2366e-05
19:48116292 G C 0.078693 2.6216e-05
19:48119266 C T 0.090826 1.2500e-04
19:48123436 A C 1.742618 1.1730e-05
19:48126676 T C 0.091572 -3.2008e-05
19:48130376 T C 0.076788 -5.3985e-05
19:48137556 G A 0.629929 1.1802e-05
19:48140308 G A 0.539158 3.3006e-05
19:48152588 T C 0.029244 3.2369e-05
19:48161297 C T 0.258933 1.4257e-05
19:48172579 G A 0.079002 -2.9298e-06
19:48174782 G A 0.395943 -8.3924e-05
19:48184474 T C 0.525585 -1.3448e-04
19:48190194 A G 0.098645 -1.3202e-04
19:48195327 G A 1.462279 -3.8521e-05
19:48196498 T C 0.942576 3.6208e-05
19:48196573 A G 0.515776 -1.8824e-04
19:48198675 G A 0.524257 -1.3538e-04
19:48201618 G T 0.041367 8.0041e-05
19:48210721 T G 0.230387 8.8458e-06
19:48215082 C T 0.030578 -3.4241e-05
19:48217665 A G 0.030692 1.9059e-05
19:48217945 C A 0.480381 9.9997e-05
19:48218412 A G 0.023856 -1.6396e-05
19:48222489 A G 0.063675 -8.1915e-05
19:48225314 G C 0.825885 4.7174e-05
19:48229687 A G 0.038965 2.7474e-05
19:48232246 T C 0.702076 1.0072e-04
19:48241984 T C 0.261819 -1.7833e-04
19:48243036 G A 0.435041 -1.1901e-04
19:48244194 G A 1.426284 -5.5132e-05
19:48244401 A G 0.366906 7.2222e-05
19:48244569 A G 1.188325 -6.8347e-05
19:48253145 T C 0.034213 8.5949e-06
19:48256328 A G 0.073584 -2.4201e-05
19:48256982 G A 1.442062 -4.8557e-05
19:48261615 C G 1.451296 -1.2856e-04
19:48262569 T C 1.296103 -5.1443e-05
19:48268900 C T 0.099800 -1.4327e-04
19:48269718 G A 1.886295 -5.1160e-05
19:48282495 T C 1.332475 -1.1704e-04
19:48284768 T C 0.035781 2.0175e-04
19:48289303 C T 1.242266 -1.0633e-04
19:48293987 C T 0.044064 -7.3507e-06
19:48295431 A G 0.271932 3.0082e-05
19:48297228 G A 0.330833 -3.6776e-05
19:48301970 T C 0.052088 -7.4067e-05
19:48301989 C G 0.184583 9.9480e-06
19:48304745 A C 0.963453 5.4061e-06
19:48305357 A G 0.097239 -6.3390e-05
19:48314091 C T 0.669404 -4.6938e-06
19:48317892 C A 1.062653 -5.8710e-06
19:48320328 A G 0.059280 3.7405e-05
19:48321375 T C 0.772830 2.7623e-05
19:48322752 T C 0.352644 -1.2340e-05
19:48322918 A C 1.352031 4.5308e-05
19:48325830 G C 0.205041 -3.0198e-05
19:48327482 T C 0.269397 1.2504e-05
19:48327901 T C 0.196219 -1.3900e-05
19:48337516 C T 0.099352 6.8386e-05
19:48338835 G A 0.521096 -4.3994e-05
19:48345241 T C 0.041039 8.3017e-06
19:48345523 T C 0.032363 3.2320e-07
19:48348363 G A 0.836677 -5.9865e-05
19:48350011 T G 0.470368 -2.0205e-05
19:48352364 G A 0.367526 -5.8627e-05
19:48354551 A G 1.026979 -1.2005e-04
19:48358582 C T 0.058089 -7.0775e-05
19:48368777 A C 1.673354 5.6596e-05
19:48375043 T C 0.313546 -1.4625e-05
19:48377519 T C 0.519512 9.6735e-06
19:48382226 A G 0.098122 -5.8192e-05
19:48384749 A G 1.669754 4.3866e-05
19:48394042 T G 1.410675 -2.1252e-05
19:48398117 T C 0.581743 -3.2332e-05
19:48399316 C T 0.165903 -5.2232e-05
19:48401893 A G 0.314510 -5.7242e-05
19:48404250 T G 0.053120 -9.1435e-06
19:48404873 T C 0.022844 2.1312e-05
19:48463006 C T 0.068382 -2.3755e-05
19:48465222 T G 0.026521 -4.1086e-05
19:48465312 T C 0.340129 -3.6356e-05
19:48465328 T C 0.080527 6.8056e-07
19:48465353 T C 0.836768 1.8273e-05
19:48469556 C G 0.258170 9.3927e-06
19:48469675 A G 0.206060 1.6860e-05
19:48469807 A C 1.334397 2.4972e-05
19:48472474 A G 0.127195 3.6964e-05
19:48472723 A G 1.084607 -4.2591e-06
19:48475136 C T 0.070128 -2.2141e-05
19:48475389 T C 0.068521 -5.7302e-05
19:48476964 A G 1.100229 -7.4401e-06
19:48486060 G A 1.387364 3.4667e-05
19:48491655 T C 0.585430 5.1579e-05
19:48492897 T C 0.302566 -9.0053e-06
19:48494543 A G 0.471764 8.5347e-06
19:48495304 A G 0.397183 3.3339e-05
19:48495306 T C 0.102358 8.9753e-05
19:48497120 A G 0.456005 -1.4288e-05
19:48497795 G T 1.343686 3.9063e-05
19:48498091 C G 0.044989 -3.6480e-05
19:48499706 A C 0.497564 9.4708e-06
19:48507554 C T 1.166053 4.1411e-05
19:48508987 T C 0.881890 5.4992e-05
19:48509199 G A 0.153644 2.3389e-05
19:48510390 A G 0.077726 5.6012e-05
19:48510391 G A 0.074380 -1.5927e-04
19:48510553 T C 0.112410 4.8225e-04
19:48514163 A C 0.020088 2.9721e-05
19:48517495 C T 0.045035 -2.8091e-06
19:48519158 T C 0.287382 -6.1634e-05
19:48519241 G C 0.118707 -8.5967e-06
19:48520680 T C 1.456460 -1.2249e-05
19:48522869 C T 0.407267 -4.3508e-05
19:48523317 C T 0.048141 -5.6902e-06
19:48525466 T C 0.050897 2.7363e-05
19:48525507 A G 1.124744 1.2078e-05
19:48527582 T C 1.828326 3.8829e-05
19:48528125 C T 0.026505 2.7096e-05
19:48528736 T C 1.075636 -5.6765e-06
19:48530410 G A 0.358133 -6.9147e-06
19:48533638 T G 0.034648 -4.4793e-05
19:48536839 C T 0.569772 1.0155e-04
19:48537585 G A 0.771200 5.8195e-05
19:48539654 G A 0.096581 -3.3609e-06
19:48543862 A G 1.646414 2.4432e-06
19:48543906 C G 0.201431 -1.3894e-05
19:48547448 G C 0.061565 -6.8663e-05
19:48548350 C T 0.159925 7.5506e-05
19:48549948 A G 1.610250 -1.2194e-05
19:48551870 T C 0.112345 1.6248e-04
19:48555875 A G 0.036541 3.4993e-05
19:48558286 A G 0.463425 -1.1461e-05
19:48563432 G A 0.112108 1.1578e-05
19:48564057 T C 0.037505 -1.1279e-05
19:48566037 C T 1.387744 5.0276e-05
19:48569709 T G 1.172421 2.9269e-05
19:48570886 T C 0.035888 -7.2167e-06
19:48570915 A C 0.833379 -1.5581e-05
19:48571072 G T 0.195398 3.3312e-05
19:48571181 A G 0.093416 -6.0855e-05
19:48573648 C A 0.556799 2.5826e-04
19:48577124 G A 0.778403 -1.2206e-04
19:48578889 C A 1.440497 -7.4838e-06
19:48583239 C A 0.901248 -2.5632e-05
19:48587178 A G 0.054613 2.4761e-05
19:48589146 G A 0.145144 -3.8724e-06
19:48591312 G A 0.075016 -1.2073e-04
19:48592265 C A 0.059216 4.5718e-05
19:48598823 G A 0.751677 -1.0131e-06
19:48598948 A G 0.154342 -1.5954e-05
19:48599395 G A 1.247096 1.3708e-05
19:48601454 C T 1.281332 2.6423e-04
19:48601512 A G 0.114818 2.0251e-05
19:48602948 C T 0.410227 1.0487e-04
19:48603270 A C 0.037758 -1.6495e-05
19:48604729 A G 0.267547 4.1024e-05
19:48606662 T G 0.340940 1.6084e-05
19:48608891 C T 0.073695 -4.3506e-05
19:48621335 A G 0.116078 2.4472e-05
19:48622545 G A 0.338983 -7.1962e-06
19:48631408 T C 0.743414 4.5729e-05
19:48631837 A G 1.081796 3.2599e-05
19:48633847 T C 0.079884 -3.4191e-05
19:48640807 T C 0.045340 1.6276e-04
19:48643746 T C 0.038598 5.4354e-05
19:48658682 A G 0.021081 -2.1835e-05
19:48677994 T C 0.249245 3.1198e-05
19:48687779 C T 0.759224 3.6696e-06
19:48689393 G T 0.097538 -7.3421e-05
19:48689859 A G 0.200344 5.7013e-05
19:48694997 T C 0.908927 -1.3933e-05
19:48696185 A G 0.021282 6.4632e-05
19:48696678 G C 1.825469 -4.0063e-05
19:48697641 T C 0.073068 1.1373e-04
19:48702845 G T 1.129661 -5.0721e-05
19:48705325 G A 1.814547 -5.7260e-05
19:48709674 G A 0.051549 2.5972e-05
19:48715196 C T 0.056362 -2.6934e-05
19:48715417 C T 0.682874 1.6120e-05
19:48721248 G A 0.059076 -2.7118e-05
19:48725431 A G 0.022315 -1.2848e-05
19:48727625 T C 0.221075 7.6534e-05
19:48735287 G A 1.331878 1.4217e-05
19:48737551 C T 0.658294 -1.2428e-05
19:48737706 T A 0.644824 1.7986e-05
19:48746087 G A 0.028076 2.9396e-05
19:48746632 A C 0.367069 2.0702e-05
19:48746681 T C 0.399786 -8.4612e-06
19:48748289 T C 0.087181 1.0384e-05
19:48758805 G A 0.213262 -2.2256e-05
19:48759136 G T 0.041286 1.1448e-05
19:48761619 C T 1.259177 3.8524e-05
19:48764695 A G 0.504004 1.1762e-06
19:48768026 G A 1.095587 -3.0600e-05
19:48773208 G T 0.577841 -4.1828e-05
19:48776795 G A 0.427287 5.3575e-05
19:48780901 G T 0.519009 3.3799e-05
19:48786727 T C 0.081868 -2.5148e-05
19:48789612 A G 0.045398 8.8088e-05
19:48792518 G A 0.348977 8.6726e-05
19:48794552 A G 0.082650 -8.6386e-05
19:48800330 T C 0.031997 -4.2161e-05
19:48800333 A G 0.075876 -1.4631e-05
19:48800914 A G 0.583612 -5.6203e-05
19:48802144 A G 0.133683 1.3407e-05
19:48805582 G A 1.970107 -1.5591e-05
19:48806015 T C 0.191555 -5.3388e-05
19:48806094 T C 0.082176 -7.9506e-05
19:48813014 G A 1.950402 1.2939e-05
19:48816109 T C 0.100024 7.5707e-05
19:48820447 C T 0.747123 2.0572e-04
19:48821757 A G 0.044970 6.1061e-06
19:48831886 G A 0.044042 -8.3061e-05
19:48833608 G A 0.079284 6.9016e-05
19:48833728 A G 0.172054 -8.5125e-06
19:48835600 C G 0.102209 -9.5636e-05
19:48841185 A G 0.917139 -8.7919e-06
19:48842083 A G 0.076493 -2.4946e-05
19:48844529 A G 0.085818 1.8838e-04
19:48862733 T C 0.024168 -1.2249e-05
19:48864409 A G 1.491121 -1.9865e-04
19:48869178 T C 0.097207 -7.3489e-05
19:48873064 A G 0.044499 -2.8617e-05
19:48873611 A G 0.124001 -5.7232e-05
19:48877636 G A 0.090793 -7.9205e-05
19:48880183 T C 0.299469 4.8734e-05
19:48880400 G A 0.996381 5.3546e-06
19:48888531 T C 0.283205 -6.9227e-05
19:48896237 A G 0.261815 -1.1123e-05
19:48898786 T C 0.047657 3.5447e-05
19:48906487 G A 0.910784 3.6491e-05
19:48906711 A G 0.169620 7.4401e-05
19:48909343 C T 0.349574 1.8296e-06
19:48912864 G A 0.329830 -1.3191e-05
19:48918259 T C 0.021052 -3.4769e-05
19:48925936 T C 0.854172 8.6147e-05
19:48928447 T C 0.088852 7.9731e-05
19:48931242 G C 0.110992 5.7134e-06
19:48932073 G T 1.918885 -6.5293e-05
19:48940302 T C 0.092644 -4.2904e-05
19:48944238 A G 0.072916 4.9145e-05
19:48948770 A G 1.470702 -3.2698e-05
19:48951618 A G 0.039183 -3.1112e-05
19:48951879 C T 1.817400 -9.0114e-05
19:48953257 T C 0.053081 7.7277e-06
19:48954421 A G 0.268898 3.9694e-05
19:48957497 C T 0.151366 -1.7648e-05
19:48959642 A G 0.119703 -1.9324e-05
19:48959869 A G 0.034856 -6.2757e-05
19:48968015 T C 0.034110 3.1805e-05
19:48969075 A G 0.158795 -7.7076e-05
19:48969936 G A 0.059897 -7.8162e-05
19:48970242 G A 0.025745 -2.9403e-06
19:48972539 C A 1.761077 3.6090e-06
19:48974704 C T 0.035106 -7.3667e-05
19:48977019 T C 1.821166 -2.4330e-05
19:48982562 G T 0.052263 -1.1030e-04
19:48983253 C T 0.042487 -6.1408e-05
19:48984060 G A 0.951323 -6.8016e-05
19:48986909 G A 0.107707 -6.3224e-05
19:48993840 A G 0.469138 2.8002e-05
19:48997906 T C 0.037644 3.0005e-05
19:48998055 T C 0.030831 -3.5786e-05
19:49000393 G A 0.046489 2.3472e-05
19:49001600 G A 0.082455 4.1335e-06
19:49011574 A C 0.024661 -1.6450e-05
19:49017726 C T 0.031396 9.6262e-05
19:49020315 C T 1.848355 -4.2717e-06
19:49020527 A G 0.042941 -1.2754e-05
19:49034011 G A 0.075100 -2.9829e-06
19:49034170 T C 0.022156 6.4414e-05
19:49039790 A G 0.111083 3.2133e-05
19:49041975 C T 0.091485 -2.6060e-05
19:49046562 A G 0.026680 -6.5093e-06
19:49047046 T C 0.105286 2.0892e-07
19:49052535 C A 0.353884 7.5163e-05
19:49053500 C T 1.901099 1.5669e-05
19:49061608 T C 0.162414 -4.2402e-05
19:49061724 A G 0.590733 1.7268e-05
19:49064855 G A 0.719671 3.3999e-05
19:49064959 T C 0.457486 4.8905e-05
19:49065009 T C 0.080491 6.3432e-05
19:49066936 C T 0.854581 7.4125e-05
19:49070405 C T 0.298171 4.0222e-05
19:49072239 A C 0.053964 -4.8838e-05
19:49075082 C G 1.289644 -1.6229e-05
19:49077026 C G 0.989227 -4.9302e-05
19:49079246 T C 0.335702 3.8801e-05
19:49082265 A G 0.334274 1.8411e-05
19:49087667 C T 1.882643 3.5991e-05
19:49089795 C T 1.826618 2.6718e-05
19:49092234 A C 0.511180 2.6630e-05
19:49094856 T C 0.070877 1.1389e-05
19:49095775 A C 0.119174 -6.4034e-05
19:49096065 T C 0.449498 1.1019e-05
19:49097887 T A 1.740950 5.0485e-05
19:49098779 T C 0.377497 4.8816e-06
19:49102399 T C 1.128321 6.4218e-05
19:49102732 A C 0.042396 -3.2209e-05
19:49103243 T C 0.275181 -1.4961e-05
19:49106461 A G 0.100372 3.5442e-05
19:49106995 A G 0.269404 3.0146e-05
19:49115440 T C 0.269414 3.6884e-05
19:49116359 C T 0.477174 8.2547e-06
19:49117247 G A 1.167507 -4.9507e-05
19:49122049 C T 0.069047 -3.9681e-05
19:49132581 T G 0.021980 -5.2286e-05
19:49147494 C G 0.067784 -5.3252e-05
19:49158138 G A 0.682244 -3.4119e-05
19:49160547 G A 0.284049 -2.5735e-05
19:49167531 G A 0.029124 -2.5275e-05
19:49167860 G T 0.026839 -8.6544e-05
19:49171593 C T 0.268966 1.7100e-05
19:49177994 C T 0.020880 1.9718e-05
19:49178752 T C 0.236976 -9.0236e-05
19:49193094 G A 0.243389 -3.2825e-05
19:49202859 A G 0.259079 -2.7129e-05
19:49204021 C A 0.274561 -1.7729e-05
19:49206603 T C 0.860426 -7.9534e-05
19:49206674 A G 1.016842 1.4583e-04
19:49206726 T C 0.134410 2.0650e-05
19:49207206 G A 1.074032 1.3361e-04
19:49209010 C T 1.069040 1.5253e-04
19:49211969 C T 1.067628 1.8506e-03
19:49214274 A G 1.048229 8.1180e-05
19:49214470 C T 0.715906 -7.4420e-05
19:49216607 A G 0.029101 1.0579e-04
19:49217261 G A 1.758289 3.7839e-05
19:49222483 G C 0.665814 -8.3023e-05
19:49227510 C T 1.977066 -7.4137e-05
19:49229069 A G 0.161168 -8.4279e-05
19:49232226 A G 1.072387 1.6583e-04
19:49233406 A C 0.827907 -3.6371e-05
19:49244220 A G 0.855772 -1.6549e-05
19:49253261 G A 0.555536 -1.8182e-05
19:49253389 T C 0.393843 -1.0399e-05
19:49254504 A G 0.032587 1.7399e-05
19:49259321 G C 0.118801 -1.4778e-04
19:49259375 T C 0.039098 -2.6512e-05
19:49260628 A G 0.159733 -4.3269e-05
19:49261701 T C 0.074311 -1.0219e-05
19:49262500 A G 0.858949 -1.0357e-04
19:49263886 A G 0.114776 -1.1972e-04
19:49266382 A G 0.397316 -2.7848e-05
19:49270230 A G 0.087213 1.2846e-04
19:49271583 T C 0.592324 2.8746e-05
19:49272506 A G 0.037534 -1.5762e-05
19:49273784 A G 1.400240 1.5740e-05
19:49280140 T C 0.393216 -2.4669e-05
19:49285757 A C 0.159870 -1.4430e-07
19:49285995 C T 1.110450 8.0769e-05
19:49292195 G A 0.315974 -2.1235e-05
19:49292197 G A 0.317633 -2.7760e-05
19:49293102 G C 0.304289 -1.6312e-05
19:49296654 T C 0.886788 4.5495e-05
19:49296808 A C 0.082793 4.3027e-05
19:49298313 T C 0.170558 -1.6864e-06
19:49307999 A G 1.483435 -7.9706e-05
19:49309776 C G 0.035470 2.7768e-05
19:49313239 C A 0.094380 -1.1399e-04
19:49315570 T G 0.051906 3.3689e-05
19:49315814 T G 0.068323 4.8066e-05
19:49315992 T C 0.612921 -4.8877e-05
19:49318224 C T 0.198796 5.9578e-05
19:49318380 A G 0.093127 -1.5354e-04
19:49321911 A G 0.455480 3.4710e-05
19:49328875 C G 0.515766 -1.7999e-05
19:49329433 T C 1.307016 -1.8390e-05
19:49339098 C T 0.476992 7.4510e-07
19:49340858 T C 0.497071 -3.7469e-05
19:49342210 T C 0.040290 5.8611e-06
19:49342237 G C 0.298398 2.7731e-05
19:49342269 C T 0.153385 -2.1320e-05
19:49344521 T C 0.020883 -2.4460e-04
19:49348842 C G 0.021562 -1.7698e-04
19:49355636 G C 0.033525 7.4237e-05
19:49361255 C T 0.353667 4.4096e-05
19:49363672 C G 0.045970 1.5183e-05
19:49367739 T C 0.204054 -7.1894e-05
19:49368843 C T 0.583145 8.8667e-06
19:49369943 G A 0.659375 8.3292e-06
19:49370162 A G 0.033185 -3.0346e-05
19:49376221 T C 0.036830 -1.0032e-05
19:49376683 G A 0.020984 -7.5366e-05
19:49377086 C T 0.292309 -5.0408e-05
19:49377319 G A 0.680894 1.8112e-05
19:49377424 A G 0.370941 3.6849e-05
19:49377436 C G 0.663075 9.6433e-07
19:49378994 G A 0.551616 -1.5398e-05
19:49382171 C T 0.744066 -1.4138e-05
19:49388244 A G 0.032879 1.0585e-05
19:49391404 T C 0.232870 -5.1675e-05
19:49392867 G C 0.028115 -1.0274e-05
19:49398405 T C 0.159590 1.0067e-05
19:49400000 T C 0.326315 6.9369e-05
19:49401940 C T 0.766770 1.4622e-05
19:49403565 C A 0.231646 -7.3251e-05
19:49407660 A G 0.326964 5.4443e-05
19:49409026 A G 0.069297 3.2740e-05
19:49410207 G C 0.085441 5.5310e-06
19:49415131 T C 0.308976 5.7540e-05
19:49416456 A G 1.113650 -1.3760e-05
19:49416936 T C 0.918379 9.8535e-07
19:49417658 C T 1.877573 -7.5755e-05
19:49419267 G A 1.335377 -2.8040e-05
19:49421829 G A 1.527237 -7.2163e-06
19:49421903 G A 0.352654 -3.6068e-05
19:49424247 T C 1.932462 -3.5656e-05
19:49424925 T C 1.459715 -8.2444e-06
19:49426488 C T 0.110287 9.8249e-07
19:49428154 G A 1.975099 -1.8062e-05
19:49431942 A G 1.474571 6.0569e-06
19:49438433 G C 0.411458 8.3959e-05
19:49442735 T C 0.026002 9.1424e-06
19:49445774 T C 0.118382 -5.8949e-06
19:49445817 C T 0.332563 5.9647e-04
19:49447713 A G 0.120729 -3.1219e-06
19:49449202 C G 0.133391 4.2200e-06
19:49461211 G T 1.745819 -5.0159e-06
19:49462708 A G 1.023295 1.2618e-04
19:49464363 T C 0.067255 -1.9580e-06
19:49464971 A G 1.781863 -5.2201e-06
19:49465726 G A 0.112105 2.2966e-05
19:49470200 A G 0.202087 1.5874e-06
19:49473426 A G 0.114332 1.0168e-04
19:49477167 T C 0.080426 -1.8205e-04
19:49481111 C G 0.048988 4.0944e-06
19:49482522 T C 0.771600 -1.7482e-04
19:49485075 T C 0.059491 9.1170e-06
19:49485719 T G 0.224155 -4.9157e-05
19:49490817 T C 0.046619 -6.8475e-05
19:49496678 C T 0.066204 -3.1399e-05
19:49501182 A C 0.104656 -1.4398e-05
19:49503321 T G 0.038089 2.4712e-06
19:49506233 C A 0.042097 -3.5755e-06
19:49506390 C T 0.153742 -1.0871e-06
19:49507446 G C 0.061841 -1.9664e-06
19:49509797 T G 0.152823 -2.2195e-06
19:49512857 T C 0.978104 -7.6685e-05
19:49513331 T C 0.067736 3.8491e-06
19:49514689 A G 0.078018 1.1182e-04
19:49518484 T C 0.978055 -5.6590e-05
19:49518575 G A 1.146945 -3.6226e-05
19:49522616 C A 1.207589 -4.0157e-05
19:49528937 C T 1.205570 -2.6415e-05
19:49534958 A G 0.133043 4.7467e-05
19:49538665 T C 0.542901 -4.3256e-05
19:49540266 A G 0.676418 -1.9486e-05
19:49558779 C G 0.420536 -7.4104e-05
19:49561942 C T 0.686493 2.8685e-05
19:49565418 A G 0.038352 4.0282e-05
19:49573206 T C 0.518473 6.8383e-05
19:49573438 G A 0.713510 7.3056e-05
19:49575304 A G 0.191090 1.0255e-05
19:49576155 T C 0.518746 -2.0559e-05
19:49576802 G C 0.055697 1.0153e-05
19:49577409 A G 0.073520 8.7379e-05
19:49590938 T C 0.803927 -1.7980e-05
19:49592320 G A 0.059488 -1.2889e-05
19:49595156 T C 0.049624 3.1736e-05
19:49598198 T C 0.314805 4.9770e-05
19:49599662 G T 0.203453 1.1828e-05
19:49605705 A G 0.330022 -2.7164e-04
19:49606449 T C 0.350772 5.8259e-05
19:49609040 T C 0.090018 1.4445e-04
19:49610460 G A 0.132673 7.2549e-06
19:49617076 G T 0.721910 -3.7468e-05
19:49618778 G A 0.618916 -1.2087e-04
19:49621964 C T 1.586728 -6.5997e-05
19:49629989 T G 0.025158 1.2669e-04
19:49631698 A G 0.109307 -4.3840e-06
19:49632230 G A 0.041711 3.3668e-05
19:49632500 T C 1.185274 -4.5262e-04
19:49632597 C T 0.058008 5.1249e-05
19:49640002 T G 0.880274 -2.3666e-05
19:49641230 G A 1.755621 -1.4449e-05
19:49642264 G A 0.289554 -1.0667e-04
19:49647678 T C 0.048664 -4.0868e-05
19:49648670 T C 0.088544 1.6839e-04
19:49649031 C A 0.059225 -2.4765e-05
19:49650471 G T 0.794972 2.1918e-04
19:49654852 A G 0.052218 -7.2192e-05
19:49658084 A G 0.081997 -5.7597e-05
19:49658367 T C 0.883919 7.0163e-06
19:49658390 C T 0.841994 1.2562e-05
19:49659014 C T 0.940031 1.7231e-05
19:49661678 C G 0.256969 5.0180e-04
19:49664224 G C 1.712822 -7.6128e-05
19:49665340 A G 1.100842 -2.9470e-05
19:49671207 A G 0.024655 6.1700e-05
19:49671507 A G 0.057187 4.1467e-05
19:49679785 C T 0.028722 6.6792e-05
19:49681281 A G 0.644158 3.0749e-05
19:49682996 A G 0.043266 -2.5040e-05
19:49687459 A C 0.117065 -3.4967e-05
19:49693348 T G 0.050867 -3.3274e-05
19:49699866 T C 0.100904 1.3660e-05
19:49704429 A G 0.655489 8.0108e-06
19:49705678 A G 0.048164 2.6131e-05
19:49713868 A G 0.122199 1.7498e-05
19:49718265 T C 0.275405 5.1186e-05
19:49727996 A G 0.951629 4.9665e-05
19:49732719 A G 0.137201 4.1046e-06
19:49733234 T C 0.314789 6.5489e-05
19:49735752 A G 0.069862 -3.8160e-05
19:49738014 T C 0.585005 2.6441e-05
19:49744412 A G 0.055480 9.6766e-05
19:49745289 T G 0.994132 2.8777e-05
19:49747945 A G 0.040156 -3.2810e-05
19:49756338 C G 0.035294 -2.9849e-06
19:49760724 G A 1.558607 -5.2243e-06
19:49767844 A G 0.279203 5.5408e-05
19:49775767 C T 1.095139 9.5583e-06
19:49783101 C T 1.338568 -1.7393e-05
19:49795718 C T 0.081530 4.2081e-05
19:49796081 G A 0.061715 8.4804e-05
19:49808138 T C 0.064146 3.2956e-05
19:49812952 C G 0.020458 1.1130e-04
19:49817588 T C 0.211662 -1.1285e-06
19:49828897 G A 0.419309 1.3883e-05
19:49835004 A C 0.032441 3.0937e-05
19:49839923 C G 1.010825 -1.1866e-05
19:49846398 C T 0.490631 -1.3150e-05
19:49857801 A G 0.060660 -4.7447e-05
19:49867913 A G 0.635775 -1.4834e-05
19:49869540 C T 0.997452 1.2150e-05
19:49870643 C T 0.501186 3.6133e-05
19:49878115 A G 0.504471 3.0556e-05
19:49878196 A G 0.435272 6.4367e-06
19:49878509 C T 0.037381 7.4139e-06
19:49885000 T C 0.490008 -1.2967e-05
19:49887176 C T 0.106120 -1.8436e-06
19:49896382 T C 0.073578 4.4127e-05
19:49897213 G A 0.042532 1.2973e-05
19:49899076 A G 1.065324 3.2254e-05
19:49908144 A C 0.574281 6.8278e-05
19:49909580 T C 0.109726 6.1837e-05
19:49910119 A G 0.080582 2.2305e-06
19:49914696 T C 0.456538 -2.1601e-06
19:49922059 A G 0.033626 -4.7313e-05
19:49929193 G A 0.096749 -2.6238e-05
19:49930295 G C 0.040247 5.3655e-05
19:49930352 A C 0.030598 4.6789e-05
19:49930721 C T 1.498535 -3.1453e-05
19:49930786 A C 0.235145 -4.4285e-04
19:49931785 G C 0.059696 -1.6886e-05
19:49932178 G A 0.804284 2.1382e-05
19:49939420 C G 0.040488 1.1568e-04
19:49940131 C G 1.541310 -2.2732e-05
19:49941588 A G 0.496782 6.7680e-05
19:49942314 C T 1.683163 -2.1573e-05
19:49943948 C G 0.775637 -2.5706e-05
19:49949652 A G 0.707879 -4.8531e-06
19:49950356 G C 1.537980 -5.0618e-05
19:49956290 T C 1.636297 2.4903e-05
19:49956690 T C 0.800464 -2.0325e-05
19:49960479 G T 1.535348 -7.2309e-05
19:49962892 A G 0.687275 -1.8812e-06
19:49962986 G C 0.038073 -6.2630e-06
19:49965688 A G 0.072893 4.1584e-04
19:49967981 G T 0.732378 -1.4091e-05
19:49974386 A C 0.653204 -1.4750e-04
19:49974782 A G 0.028615 -4.9662e-05
19:49977218 C T 0.581025 -1.3971e-04
19:49979398 A G 0.172995 5.9234e-05
19:49987053 T C 0.068739 3.7828e-05
19:49990992 T G 0.058635 -3.4963e-05
19:49992462 T C 0.020714 -1.8006e-05
19:49995743 A G 0.117967 -8.3030e-05
19:50000009 A G 0.317730 -1.1020e-04
19:50000242 T C 0.034226 5.7953e-05
19:50003377 A G 0.076632 -1.5424e-05
19:50005299 T G 0.028975 -3.3631e-05
19:50013019 C A 0.024278 -9.1658e-05
19:50013045 C G 0.208413 -1.4398e-04
19:50016479 G T 0.159733 -6.0754e-05
19:50022939 C T 0.209435 -1.3599e-05
19:50027635 T C 0.097538 -3.2395e-05
19:50028163 G A 0.363687 -1.9022e-05
19:50038017 T C 0.501044 1.1628e-04
19:50038281 A C 0.142748 -1.7608e-05
19:50042829 T C 0.153053 -1.3700e-05
19:50045979 A C 0.031724 8.1847e-06
19:50052547 G C 0.036476 -4.4047e-05
19:50053500 A G 0.054853 -1.2161e-05
19:50060685 G C 0.259796 4.7331e-05
19:50064679 C T 0.263902 -3.2293e-05
19:50071744 C T 0.052581 -4.9261e-05
19:50085086 T C 0.107983 3.2960e-04
19:50091798 T G 0.337990 1.6271e-07
19:50093248 T A 0.258680 -1.4440e-05
19:50097547 G A 0.453535 9.3627e-05
19:50109230 T C 0.096340 2.0877e-04
19:50116241 G T 0.609017 -2.3455e-04
19:50119704 T C 0.060222 -4.9768e-05
19:50123590 T C 0.073529 2.1605e-04
19:50135434 G C 0.485120 -6.0818e-06
19:50140092 A G 1.330940 3.3023e-05
19:50148052 A G 0.627706 -4.1179e-05
19:50149813 T G 0.038936 -5.7428e-05
19:50153332 C T 0.479635 -2.6247e-05
19:50161091 G A 0.145234 7.4799e-05
19:50162221 T G 0.273085 -7.6193e-05
19:50162909 G C 0.634928 -3.6823e-05
19:50167726 G C 0.309340 -2.1578e-04
19:50168940 G A 0.097541 -1.5762e-04
19:50172434 A G 0.055337 -5.9444e-05
19:50183449 T C 0.112712 -7.1840e-05
19:50185996 T C 0.041792 2.1196e-05
19:50187430 G T 0.054610 -5.6772e-05
19:50193437 A C 0.021467 2.1196e-05
19:50193947 G A 0.112238 4.2425e-05
19:50194845 A C 0.110044 3.7773e-05
19:50195770 C T 0.869949 -1.1364e-04
19:50207774 G A 0.366293 -3.5503e-05
19:50208627 T C 0.182921 6.8403e-05
19:50212024 T C 0.052416 3.9316e-05
19:50214653 C T 0.280414 -4.9844e-06
19:50217136 T G 0.415732 -1.2653e-05
19:50223369 C T 0.039468 4.9592e-04
19:50228192 T C 0.178575 -2.7552e-04
19:50229382 A G 0.138792 9.5800e-05
19:50237116 A G 0.432870 -1.1016e-06
19:50243794 G T 0.059628 -4.9093e-05
19:50244487 T C 0.105023 -5.6435e-05
19:50244925 T C 0.076632 4.2430e-06
19:50248501 C T 0.105682 -4.7080e-05
19:50249905 C T 0.106259 -6.9597e-05
19:50253427 A G 0.048797 2.3660e-06
19:50258031 T C 0.332667 -3.1887e-04
19:50260768 T C 0.252172 -6.6576e-04
19:50261641 T C 0.202759 -1.0151e-03
19:50267988 A C 1.113874 4.2382e-05
19:50271087 A G 0.130385 -3.7547e-06
19:50271110 T C 1.795722 3.5219e-06
19:50271502 C T 1.111076 6.6716e-05
19:50271924 T G 0.514630 -6.4080e-05
19:50279222 A C 0.052539 2.5042e-05
19:50285809 T C 0.050975 1.6342e-05
19:50293110 G T 0.359457 -1.3696e-05
19:50297004 C A 0.174703 -5.9007e-07
19:50299901 C T 0.041017 1.9432e-05
19:50301545 A G 0.869758 -9.6436e-06
19:50310775 T C 0.318347 2.8158e-05
19:50312801 T C 0.043587 -1.6339e-05
19:50313012 C A 0.071449 6.3729e-05
19:50314738 C A 0.107603 -1.1008e-05
19:50327012 A G 0.685999 -3.1882e-05
19:50328436 G A 0.044142 -1.7808e-06
19:50330296 T C 0.107038 -2.7050e-05
19:50335872 G A 1.035710 -3.8174e-05
19:50338236 T C 0.039692 -7.1885e-05
19:50338843 G C 0.041776 -1.9570e-05
19:50343129 C T 1.004210 -5.8960e-06
19:50344699 C G 0.028738 -8.0327e-05
19:50354211 T C 0.699476 -1.9050e-05
19:50358133 G T 0.672598 -3.5802e-05
19:50359808 T C 0.064045 4.2445e-06
19:50360989 G A 0.168669 6.3323e-05
19:50369787 C T 0.048358 2.0783e-05
19:50370066 T C 0.797118 -3.8308e-05
19:50372762 A G 0.317103 -3.1301e-05
19:50384345 C T 0.028592 4.0127e-05
19:50386340 C T 0.845888 -2.6223e-05
19:50393269 G A 0.049076 6.2637e-05
19:50401048 A G 0.276132 -3.0713e-05
19:50404939 G T 0.914218 -5.5430e-04
19:50405218 C T 1.249073 -1.5714e-04
19:50407729 T C 0.074506 2.1947e-05
19:50410273 C T 0.053659 2.7416e-05
19:50411132 C T 0.749688 1.4979e-04
19:50411742 G A 1.840588 3.8950e-04
19:50413399 A G 0.132187 -9.8074e-05
19:50414185 A G 0.053389 -1.3338e-05
19:50416964 A G 0.430377 -5.4479e-05
19:50417490 A G 0.442399 -9.0795e-05
19:50420671 A C 1.353677 2.2605e-05
19:50424590 G A 0.456960 -1.0760e-04
19:50431348 A G 0.048569 6.3121e-05
19:50431388 A G 0.705149 1.0321e-04
19:50431946 T C 0.173774 2.6383e-05
19:50435086 G A 1.867512 3.8847e-05
19:50435139 C G 1.506938 4.8105e-05
19:50435862 T C 0.979552 4.8181e-05
19:50436115 T C 0.057346 -6.9879e-05
19:50439689 G T 0.094062 3.6220e-04
19:50440559 C T 0.137101 2.7793e-04
19:50443846 A G 0.124380 -2.6622e-05
19:50448616 A G 0.031169 4.5096e-05
19:50451508 C A 0.496198 1.2430e-05
19:50453957 T C 1.864224 1.4701e-04
19:50455202 A G 0.026589 -1.0730e-04
19:50456518 C T 0.755455 -2.6954e-05
19:50458411 T C 0.133628 -2.9650e-05
19:50468150 T C 0.234603 1.5835e-05
19:50475872 G A 0.037427 -8.3029e-05
19:50475985 A G 0.044425 -2.3770e-05
19:50476824 T C 0.046330 7.7598e-06
19:50480942 C T 0.035466 -3.5534e-05
19:50482232 T C 0.359957 9.5450e-06
19:50485811 C T 0.031656 -8.2160e-05
19:50492564 T C 0.231529 1.0946e-04
19:50504250 C T 0.559185 -3.8038e-05
19:50507327 A G 0.088190 3.0626e-05
19:50514478 A G 0.364790 4.1086e-06
19:50519249 T C 0.365150 3.4803e-06
19:50523683 C T 0.036550 6.7235e-05
19:50524332 G A 0.288953 -8.8219e-05
19:50525316 A C 0.123608 -2.3915e-05
19:50533877 C T 0.121699 -4.4408e-05
19:50534520 A G 0.139051 -3.9802e-05
19:50549462 A G 0.057807 -8.6398e-05
19:50562852 A G 0.094546 1.8111e-05
19:50563239 G A 0.455931 -3.5958e-05
19:50563899 A C 0.264191 1.2728e-05
19:50574943 C G 0.158993 -5.4258e-05
19:50648319 A G 0.058609 -5.7915e-05
19:50648511 C T 1.939499 -1.8442e-05
19:50651680 A G 0.222165 4.8718e-05
19:50662529 A G 0.059251 -6.1777e-05
19:50667993 G A 0.228413 -2.3865e-05
19:50668214 G A 0.578374 1.4893e-05
19:50670608 A G 0.605226 2.1319e-06
19:50670657 T C 0.188367 7.0910e-06
19:50676721 G A 0.244068 9.4628e-06
19:50689646 T C 0.048586 -2.0115e-05
19:50693132 T C 0.078752 -4.4697e-05
19:50694550 C A 0.860095 1.2616e-05
19:50699576 G A 0.078112 -1.4611e-05
19:50699945 C T 0.238300 -2.1221e-05
19:50704088 A G 0.032974 -7.4998e-05
19:50707641 G T 0.069547 -2.9547e-05
19:50710199 G A 1.874691 5.6488e-05
19:50713411 A C 0.048294 -4.0412e-05
19:50715681 T C 0.054675 -2.4126e-05
19:50716535 T C 0.056067 5.1503e-05
19:50717557 G C 0.023921 1.2327e-04
19:50721074 A G 0.652292 4.8023e-05
19:50722984 A G 1.319288 -1.1649e-05
19:50724473 T C 0.645327 5.6635e-05
19:50725213 G A 0.325708 5.9813e-05
19:50726459 C T 1.367332 -2.2771e-05
19:50733623 C G 0.088684 2.1522e-05
19:50735024 T C 0.533624 -6.4495e-05
19:50736956 A G 1.296292 2.3626e-05
19:50738097 G A 0.057398 1.6751e-05
19:50740979 C T 0.249832 8.3618e-05
19:50742783 A C 0.504523 -9.7376e-06
19:50743484 C G 0.576887 7.5390e-06
19:50744362 A G 0.050618 -1.0788e-05
19:50750497 T C 0.272267 -5.9262e-05
19:50751587 A G 1.688086 -3.9534e-05
19:50753279 T C 1.275889 -1.4820e-04
19:50753731 T G 0.119888 1.0659e-05
19:50757002 T C 0.082176 -7.5493e-06
19:50758612 A G 0.037696 -1.2183e-05
19:50759955 C T 1.132647 3.4041e-05
19:50765193 T C 0.060683 7.4327e-05
19:50765956 C T 1.487648 -2.8429e-05
19:50766888 T C 0.195586 -5.3348e-05
19:50771322 C T 1.517736 1.1236e-05
19:50775408 T C 0.035103 4.8599e-05
19:50777240 G A 0.353040 -5.3727e-05
19:50777318 C G 0.068044 1.9596e-04
19:50778443 A G 0.836434 -5.4844e-05
19:50779245 T C 0.053052 -1.1864e-05
19:50780082 A C 0.066707 1.7123e-04
19:50783964 A C 0.069699 4.2409e-05
19:50785386 G A 0.625888 1.5197e-06
19:50795264 A G 0.142563 -1.4899e-05
19:50795879 G T 0.310846 -4.9474e-06
19:50796352 A C 1.673903 3.0452e-06
19:50801126 A G 0.277726 -3.1168e-05
19:50801194 C T 1.484214 -4.4337e-06
19:50803571 T C 0.226586 -4.0630e-06
19:50805138 T C 1.711703 -1.3763e-05
19:50806323 C T 1.033590 3.9513e-06
19:50809666 A G 0.042045 3.2183e-05
19:50813169 C A 0.892682 -2.2839e-06
19:50816683 C A 0.482277 1.0989e-05
19:50816813 G A 1.749038 -3.0195e-05
19:50817702 C A 0.149623 8.1521e-05
19:50820610 C G 0.943719 -3.8138e-07
19:50820759 G A 0.191804 8.2810e-06
19:50822408 G T 0.639709 -4.5814e-05
19:50822947 G A 0.020834 9.1635e-05
19:50827921 C T 0.045733 8.6427e-05
19:50829365 C T 1.144530 1.2923e-05
19:50829530 T C 0.047187 1.1994e-05
19:50839213 G A 0.180516 5.0298e-06
19:50839838 T C 0.045976 -5.3682e-05
19:50848025 A G 0.606985 3.1504e-05
19:50855935 A G 0.879037 -1.1566e-05
19:50855949 G T 1.485000 3.1142e-05
19:50856125 T G 0.037024 6.2807e-05
19:50863612 T G 0.039556 -3.5071e-05
19:50865535 G A 0.657310 3.3462e-05
19:50880741 C T 1.116724 2.6384e-06
19:50881054 A G 0.034411 -1.2403e-04
19:50882619 C T 0.655353 3.8980e-05
19:50896360 C T 1.114591 1.2486e-05
19:50899017 C T 0.180405 3.8059e-05
19:50901508 T C 0.096856 -1.3623e-05
19:50902196 T C 0.023665 9.8490e-05
19:50905074 A G 0.138142 4.2022e-05
19:50909329 T C 0.058719 -8.6357e-06
19:50909765 T C 0.240994 -7.1730e-05
19:50921272 C T 0.140781 3.9472e-05
19:50926742 G A 1.549834 -3.5883e-05
19:50927570 C T 1.799727 7.3825e-06
19:50936587 C T 0.808656 3.9684e-05
19:50938385 A C 0.629757 5.7434e-05
19:50939840 C T 0.040630 -3.6341e-05
19:50940315 G A 0.680397 1.0815e-05
19:50940778 T C 0.082040 -1.4447e-04
19:50940938 T G 0.089171 -4.2193e-06
19:50941689 A G 0.590529 5.7482e-05
19:50943038 T C 0.020124 2.5537e-05
19:50943995 A G 0.508213 -4.5400e-05
19:50945411 G A 0.107626 7.9822e-05
19:50945512 A G 0.089589 -6.2208e-06
19:50945680 T G 0.060929 9.7116e-07
19:50949163 A G 0.027797 5.3971e-06
19:50957397 A G 0.432445 1.8804e-05
19:50957412 A G 0.087314 4.4851e-06
19:50957604 T C 0.054665 -8.3196e-05
19:50965131 T C 0.104305 9.3571e-05
19:50967640 A G 0.387186 3.7237e-05
19:50972478 A G 0.082786 -1.5203e-05
19:50973259 C T 1.303095 1.8979e-05
19:50978914 T C 0.060452 4.1430e-05
19:50981442 A G 0.071871 1.1226e-05
19:50985170 T C 0.035022 -3.3093e-05
19:50986649 C T 0.116227 8.7070e-05
19:50988761 T C 0.722014 -3.1249e-05
19:51008975 A G 0.075921 5.4692e-05
19:51016200 T C 0.041510 4.8865e-05
19:51018103 A G 0.722423 -7.5309e-06
19:51018175 A G 0.209390 -2.6045e-05
19:51027996 T C 0.517947 -2.8266e-05
19:51030047 C T 0.197137 -2.4089e-05
19:51033633 A G 0.275843 2.4155e-05
19:51037050 G A 0.718756 4.1020e-06
19:51037075 A G 0.183362 1.5271e-05
19:51041781 T C 0.199474 9.2760e-05
19:51042560 C T 1.178951 6.0499e-05
19:51050094 T C 0.215813 -1.0916e-04
19:51050974 A G 0.593541 3.3098e-05
19:51056854 A G 0.941654 -2.4799e-05
19:51059046 G C 0.021091 1.5503e-05
19:51061916 T G 0.544115 1.9055e-05
19:51062142 C T 1.434963 2.6876e-05
19:51062947 T C 1.385858 -1.4750e-05
19:51067093 G C 0.326377 -3.2738e-05
19:51068886 A C 0.811681 3.2369e-05
19:51068918 A T 0.065425 2.5797e-05
19:51069146 A G 0.525494 -2.4191e-05
19:51070460 G T 0.519298 2.5536e-06
19:51073532 A G 0.572499 2.9864e-05
19:51077038 C T 0.050728 2.2158e-05
19:51084216 T C 0.313020 -2.2941e-04
19:51086098 C A 0.483172 2.4324e-04
19:51092708 T C 0.057554 1.1423e-05
19:51093385 G A 1.084701 1.2704e-04
19:51094987 C T 0.311793 -1.4654e-04
19:51099684 A G 1.444149 3.4427e-05
19:51103699 C A 0.298291 4.6127e-04
19:51116951 A C 0.039929 -3.7609e-05
19:51130495 C T 0.026437 5.0097e-05
19:51130599 T C 1.528197 2.4759e-05
19:51135457 A G 0.893601 3.4032e-05
19:51136844 A G 1.296710 2.1251e-05
19:51137199 G A 0.339648 2.7455e-05
19:51137414 T G 0.045642 4.3996e-06
19:51137442 G A 0.022136 -4.0903e-05
19:51137660 T C 1.659732 1.7902e-05
19:51140654 A G 0.367380 -1.1523e-05
19:51141486 G A 1.850024 -2.2535e-05
19:51151198 T C 0.369600 -2.8261e-05
19:51153125 A T 0.054039 5.4616e-05
19:51153432 C T 0.740421 6.3008e-06
19:51154023 A C 0.034876 -4.7860e-05
19:51155274 G T 0.086499 -3.5561e-05
19:51155522 T C 0.210140 5.8248e-05
19:51156649 G A 0.556507 1.4635e-05
19:51156864 T G 0.034145 3.1104e-05
19:51158480 A G 1.403525 -3.4906e-05
19:51159571 G T 1.778208 -5.6906e-05
19:51160387 T C 0.626190 4.5482e-05
19:51161088 A C 0.663941 -5.1649e-06
19:51163834 A G 0.246752 6.8824e-05
19:51164411 A G 0.148240 8.4027e-05
19:51165775 A G 0.040367 -8.7734e-06
19:51166225 A G 0.267826 1.6154e-05
19:51166451 A G 0.812921 2.0372e-05
19:51167589 G A 0.063568 2.6062e-06
19:51172526 C G 0.060030 -3.0000e-05
19:51172616 T C 0.053931 3.5690e-06
19:51173423 T C 0.506045 1.1323e-04
19:51174783 C A 0.046158 -8.9098e-05
19:51176055 A G 0.865834 1.8546e-05
19:51178969 C T 0.964397 -1.1591e-05
19:51184221 T C 0.096568 -8.0732e-05
19:51184375 A C 0.086710 -1.1765e-04
19:51185875 C T 0.376030 1.1981e-04
19:51186595 G A 1.623691 4.6472e-04
19:51187274 T C 0.044149 -1.5348e-04
19:51187930 G A 0.852932 5.8737e-05
19:51191172 G A 0.516899 -1.0392e-04
19:51193146 A G 1.362836 4.9598e-06
19:51194548 G A 0.446917 -5.1678e-07
19:51195891 T C 0.172437 -3.6440e-05
19:51196569 A G 0.037959 1.5417e-06
19:51199571 T C 1.373463 -1.2251e-05
19:51201568 T C 0.413483 7.9269e-06
19:51207508 T C 0.214087 -2.4380e-05
19:51208018 G A 0.330093 -4.5612e-05
19:51210451 G A 0.647709 -4.9380e-06
19:51216909 G T 0.685315 2.1671e-05
19:51217550 A G 0.879644 3.5349e-06
19:51221300 C A 0.346533 4.1458e-05
19:51228634 A G 0.457174 -2.9808e-05
19:51230490 G A 0.566393 1.3199e-06
19:51230625 T C 1.136513 -2.9552e-05
19:51236707 A G 0.173573 -2.8033e-05
19:51241425 G A 0.820883 -1.1271e-05
19:51242514 G A 0.182849 -2.0135e-05
19:51242693 T C 0.040786 1.9115e-05
19:51244631 T C 1.659316 -3.8491e-05
19:51245667 T C 0.885373 -6.1144e-05
19:51247694 G A 0.544270 7.4488e-05
19:51251805 G A 0.278658 1.9540e-05
19:51251956 C G 0.327169 1.2301e-05
19:51254187 A G 0.675360 -1.2588e-06
19:51254550 G A 1.108226 1.3553e-05
19:51256586 C T 1.188568 3.1298e-05
19:51256845 A G 0.088223 -6.2922e-05
19:51258340 C T 0.095266 7.3575e-05
19:51260687 T C 0.486496 -6.3174e-05
19:51260956 G A 0.316188 -4.6736e-05
19:51261635 T G 0.103202 1.6299e-05
19:51261829 A G 0.171171 -4.6595e-05
19:51261951 T G 0.506422 -5.1133e-05
19:51263432 A G 1.693952 4.0164e-05
19:51263510 G T 1.233366 8.2608e-05
19:51267104 A G 1.212843 -9.0849e-05
19:51267254 C T 1.228722 -1.2720e-04
19:51268578 G A 0.028819 -7.4577e-05
19:51269533 G A 0.120210 6.4598e-05
19:51273091 C T 0.201629 2.1080e-06
19:51273962 A G 0.034045 2.9804e-05
19:51276046 G A 0.424862 1.3501e-04
19:51278536 G A 0.035431 -3.7829e-06
19:51278589 C T 0.598773 1.4034e-04
19:51279882 T C 0.218128 2.6598e-05
19:51281225 C A 1.288067 1.0443e-04
19:51283589 T C 1.216271 -1.0302e-05
19:51283791 G T 1.010945 6.1045e-05
19:51283937 A G 0.023077 -1.0616e-04
19:51288656 C A 0.172706 1.2380e-04
19:51291384 T C 1.033120 5.2594e-05
19:51292858 C T 0.028400 1.1879e-04
19:51294098 T C 0.074656 -5.0406e-07
19:51297138 C T 0.037196 -1.6172e-05
19:51297835 C G 0.027255 5.2899e-05
19:51298505 A C 0.039192 -1.5002e-06
19:51301456 A G 0.570055 -1.0807e-05
19:51304404 C G 0.166342 8.3020e-05
19:51307275 C T 0.147013 -4.9549e-05
19:51313281 G A 1.074815 4.5538e-06
19:51314692 T G 0.201590 -2.3017e-05
19:51322211 C T 1.279031 2.0662e-05
19:51323232 C T 0.555744 1.5735e-05
19:51323473 G C 1.357708 2.8095e-05
19:51327769 G T 0.218446 8.3853e-06
19:51328794 T C 0.078060 -1.6657e-05
19:51335943 C T 0.502770 4.6723e-05
19:51336466 G A 0.210906 4.9761e-06
19:51337232 C T 0.966468 5.1619e-06
19:51339962 C T 0.441344 -6.5291e-05
19:51340722 A G 0.151869 -3.8506e-05
19:51340794 A G 0.794528 6.7974e-05
19:51340795 A G 0.158613 2.1533e-05
19:51341063 G A 0.814164 -1.4709e-04
19:51344483 T C 0.548558 -3.0181e-05
19:51345325 T G 0.143904 6.7482e-05
19:51349090 A G 1.609938 1.0821e-04
19:51349716 C T 1.058699 2.8884e-05
19:51349781 T C 0.061689 7.3467e-05
19:51350740 G A 1.002353 1.6831e-05
19:51352080 G A 0.461319 5.5434e-05
19:51353479 G T 0.070933 2.8997e-05
19:51353973 C T 0.021380 1.2897e-05
19:51357887 A G 0.190750 1.6050e-05
19:51361382 A G 0.087389 -1.3831e-04
19:51361472 A C 0.174875 1.4271e-05
19:51361757 C T 0.146874 -3.5418e-04
19:51364623 G A 1.710158 9.2347e-05
19:51364867 T C 0.367695 4.4320e-05
19:51369866 T G 0.053055 -2.2066e-04
19:51370252 G A 1.084318 7.6023e-06
19:51373279 C T 1.137360 2.0259e-06
19:51376486 A G 0.147130 -1.9193e-05
19:51376506 G A 0.086133 1.1220e-05
19:51378725 G A 0.660196 -1.1507e-04
19:51379556 C A 0.190840 3.5881e-05
19:51380544 G A 0.064571 4.5909e-06
19:51381580 T C 0.022360 2.6198e-05
19:51381777 T C 0.478625 6.2539e-06
19:51383350 A C 0.155196 -2.2734e-05
19:51385402 G A 0.490125 9.9197e-06
19:51395560 G A 0.234197 -2.7904e-05
19:51395790 T G 0.092377 1.9738e-05
19:51400812 T C 0.750246 -2.4143e-05
19:51402682 T C 1.349168 -1.2741e-04
19:51405673 C T 0.944819 -9.5795e-06
19:51406426 C T 0.030091 9.8442e-05
19:51410171 A G 0.281595 2.5648e-05
19:51410286 A G 0.021234 2.7746e-05
19:51410398 A G 0.072974 -6.7745e-05
19:51411388 C T 0.596874 -4.7160e-06
19:51412666 A C 0.918499 -2.6352e-06
19:51415150 G T 1.085230 2.1856e-05
19:51415515 T C 0.025580 -3.7599e-05
19:51418860 A G 0.098470 5.3743e-05
19:51420025 T C 1.014690 -4.1792e-05
19:51422962 A C 0.047713 -3.5161e-05
19:51423118 A G 0.071394 9.8995e-06
19:51423628 G T 0.881426 2.4213e-05
19:51425469 C T 0.115786 1.3213e-04
19:51427485 A C 0.065931 -3.5736e-05
19:51427885 A G 0.056252 1.7435e-05
19:51430436 T C 0.557400 -1.6857e-05
19:51431447 T C 0.688434 1.2790e-05
19:51434627 C T 0.164771 1.3201e-04
19:51436940 A G 0.079670 8.3590e-05
19:51438093 T C 0.168000 -3.2701e-07
19:51441425 T G 0.398043 -2.6959e-05
19:51441807 C T 0.400110 3.3860e-05
19:51444233 T C 0.048732 7.3775e-05
19:51445723 A G 0.562927 3.3892e-05
19:51449566 A G 0.437722 2.8210e-05
19:51449664 G A 0.308814 8.1991e-05
19:51450534 T C 0.327957 2.3705e-05
19:51450929 T C 0.578942 6.6169e-06
19:51451087 C A 0.869251 8.5952e-05
19:51456015 A G 0.726149 2.5820e-05
19:51456374 T G 0.064779 6.0506e-05
19:51461023 T C 0.551035 -9.4235e-06
19:51461130 G C 0.768980 1.0381e-05
19:51463646 A G 0.504471 -8.6003e-06
19:51465096 G C 0.203460 5.7291e-06
19:51467289 T C 0.090771 6.7889e-05
19:51471648 C T 0.125981 2.4427e-05
19:51473947 C T 1.325409 -2.2170e-06
19:51475703 A C 0.246294 7.8993e-06
19:51479402 T C 1.189828 6.2061e-06
19:51479722 C T 0.136260 2.0508e-05
19:51480840 G C 0.111229 1.0420e-05
19:51482459 A G 0.304468 -2.4889e-04
19:51482969 T C 1.275201 3.8232e-05
19:51485622 G A 1.820598 8.5563e-06
19:51488446 T C 0.248320 -6.9589e-05
19:51491464 G A 0.142005 -1.0943e-04
19:51494156 T C 0.889554 -5.6664e-06
19:51495709 T C 0.369905 4.2026e-05
19:51502022 C T 0.026657 -7.8658e-05
19:51504808 A G 0.089041 1.2454e-04
19:51508519 T C 0.031260 5.6415e-05
19:51512311 T C 0.116545 -6.6354e-05
19:51513415 A G 1.925315 7.6307e-05
19:51517479 G T 0.092592 -3.4256e-05
19:51517798 A G 0.427852 -3.8985e-05
19:51518222 A G 0.687145 2.3414e-05
19:51520487 C A 1.293932 -4.3262e-05
19:51525703 C T 0.345923 2.4313e-05
19:51527364 A G 0.159756 9.7394e-05
19:51528041 T C 0.151995 1.4205e-06
19:51529377 A G 0.396871 -1.2729e-05
19:51530741 G C 0.180522 6.9245e-05
19:51531099 A G 1.514789 2.8276e-05
19:51534691 T C 0.063175 1.6319e-05
19:51535130 G A 1.166936 -1.9784e-05
19:51538561 T G 0.703254 -8.7344e-05
19:51546642 C T 0.972999 1.4985e-06
19:51548556 A C 1.262318 1.6740e-04
19:51549260 A C 1.363281 5.0682e-05
19:51550855 T C 0.090436 -2.2584e-05
19:51551948 G C 0.064746 5.4428e-05
19:51554072 G T 0.946964 1.0759e-05
19:51555200 T C 0.161957 -3.5197e-05
19:51555585 T C 0.643947 1.5910e-05
19:51556374 A G 0.175667 1.0627e-04
19:51561023 C T 0.735030 9.4167e-05
19:51561333 C G 0.141654 -6.3846e-05
19:51563265 A G 0.066132 7.6266e-05
19:51563965 A G 1.526312 5.6534e-05
19:51566231 G A 0.996241 -8.2691e-07
19:51566865 T C 0.086275 4.9458e-05
19:51567990 C T 0.820753 4.1423e-05
19:51571997 G A 0.259254 6.8559e-05
19:51572068 A G 0.269774 -2.7840e-05
19:51574038 G A 0.345699 -1.6954e-04
19:51575580 G A 0.531171 5.2072e-04
19:51576098 T C 0.319226 -8.8558e-05
19:51579634 T C 0.034538 -2.9450e-05
19:51583408 A G 0.209669 2.1877e-05
19:51583936 T G 0.634642 -5.2969e-05
19:51584598 G T 0.730664 -1.4820e-05
19:51584916 A G 0.600088 -3.8846e-05
19:51584951 C T 0.726172 -9.1218e-06
19:51585112 T C 0.339444 -7.9791e-05
19:51585259 C T 0.616193 3.7928e-05
19:51585615 T C 0.930213 5.9278e-05
19:51585978 T C 0.032928 3.0398e-06
19:51588018 T C 1.061072 1.0603e-04
19:51592564 T G 0.941976 8.5224e-05
19:51593443 A G 0.352976 -7.8694e-06
19:51594543 C T 0.257320 1.2380e-05
19:51595776 C T 0.527860 -1.1457e-05
19:51596265 C T 0.516750 2.1297e-05
19:51596474 T C 0.025047 1.0177e-04
19:51596892 C T 0.130849 -1.3033e-04
19:51600666 T C 0.173184 1.6875e-04
19:51605748 A C 1.576582 -5.8772e-05
19:51608151 A G 1.028040 -1.4021e-05
19:51610998 G T 0.335445 4.2076e-05
19:51611885 T C 0.066703 -7.2402e-05
19:51612336 T C 0.192142 1.0387e-04
19:51628529 G A 1.109495 -1.3398e-05
19:51629585 A C 0.084906 -3.6454e-05
19:51630482 A C 1.114004 -4.5204e-06
19:51631165 A C 0.632983 -4.4461e-05
19:51631363 T C 0.325293 2.8272e-05
19:51633660 C T 1.132034 -6.2829e-06
19:51635741 A G 0.334283 -1.9624e-05
19:51639684 C T 1.912092 -1.9099e-05
19:51639980 G A 0.226596 -6.4630e-06
19:51642784 T G 0.654178 -3.7277e-05
19:51643997 T C 0.032493 -2.1060e-05
19:51655950 A G 1.868579 -5.3676e-06
19:51659714 G A 1.356023 -1.3619e-06
19:51664138 C A 0.088366 -1.4200e-04
19:51667963 C T 0.040423 -8.6501e-06
19:51669802 T C 0.033266 -5.6890e-06
19:51671842 A C 0.071958 9.8882e-05
19:51676649 T C 0.105133 1.2618e-05
19:51677132 C T 0.075542 8.4560e-06
19:51677700 G A 0.083004 2.1560e-04
19:51678429 A G 0.533686 -1.2313e-05
19:51681357 A C 0.036015 3.5247e-05
19:51682959 C A 0.038095 2.0067e-04
19:51691092 T C 0.609903 1.9072e-07
19:51691888 G A 0.059426 -1.4442e-05
19:51696238 C T 0.028647 7.1683e-06
19:51699614 G T 0.044444 2.2187e-04
19:51703385 A C 0.039079 4.1150e-06
19:51704690 A G 0.030017 -6.2584e-05
19:51704759 G A 0.041341 5.0455e-05
19:51705039 C T 0.667009 -2.1553e-05
19:51710132 G A 0.043016 2.2296e-04
19:51713365 A G 0.680573 -1.4341e-04
19:51713556 T A 0.186540 -2.9593e-04
19:51714223 C T 0.043266 1.8806e-04
19:51726613 A G 1.551768 -4.2649e-04
19:51728477 T C 0.653750 -2.1698e-05
19:51728641 G A 0.852127 -2.9244e-04
19:51737053 C A 0.049563 -1.1345e-05
19:51738917 A G 0.442003 -1.6473e-05
19:51738920 C T 0.047271 1.5953e-04
19:51749497 T C 0.071514 5.3874e-07
19:51751951 A C 0.154073 4.8467e-06
19:51752059 G T 1.198822 -1.3134e-04
19:51752217 C G 0.171197 9.1020e-06
19:51761591 C G 0.065165 1.3918e-04
19:51762218 T C 0.096525 -2.5347e-05
19:51771064 G A 0.051296 -3.8269e-05
19:51773802 G A 0.729259 1.1818e-05
19:51778952 C G 0.572457 -5.7433e-05
19:51780994 C A 0.378919 -3.5061e-05
19:51783303 C G 0.061650 2.6070e-05
19:51784461 A G 0.028790 1.2467e-06
19:51797119 G A 1.153209 2.7284e-05
19:51806336 A G 0.045567 -1.0513e-05
19:51809964 A G 0.145945 -4.3963e-06
19:51809973 C T 0.044960 -3.2457e-05
19:51812246 A G 0.128714 3.1616e-05
19:51816067 G A 1.035346 1.2630e-04
19:51820101 C T 1.182918 -1.4281e-04
19:51821262 A G 0.039345 5.0474e-05
19:51828135 C T 0.509499 -5.0388e-05
19:51829548 T G 0.570714 -1.4926e-05
19:51834004 C T 0.166741 1.6899e-05
19:51837213 G A 0.578393 2.6069e-05
19:51837344 T C 0.362349 1.1490e-06
19:51841417 T C 1.105461 -5.3342e-06
19:51845371 G T 1.139580 -3.3669e-06
19:51850290 A G 1.165699 1.1832e-05
19:51850427 A G 0.078833 -1.9181e-05
19:51853396 A G 0.984515 1.6449e-05
19:51854301 T C 1.744491 -3.7880e-05
19:51855210 G A 1.748513 -3.5021e-05
19:51856604 T C 0.135617 2.5481e-05
19:51857738 A G 0.133780 2.8802e-05
19:51860656 A C 0.701115 2.8630e-05
19:51861040 C T 1.925218 -5.0867e-05
19:51861176 A G 1.125257 4.0587e-05
19:51863849 T C 1.720132 -4.9715e-05
19:51865458 T C 0.578841 -1.1516e-04
19:51866236 T C 1.628076 -6.6366e-05
19:51867002 A C 1.183255 9.8357e-06
19:51868035 A G 1.058034 1.9839e-05
19:51872417 A G 0.155205 4.0807e-05
19:51874741 T C 0.796981 4.0299e-05
19:51876622 A G 0.053779 -9.9872e-05
19:51883149 G T 1.466320 -3.4130e-05
19:51884641 C T 0.938155 -3.8612e-05
19:51889109 A G 0.132729 6.2623e-05
19:51891603 T G 0.089959 5.0663e-05
19:51892218 A G 0.308639 2.3092e-05
19:51900284 C G 0.176345 -1.1436e-05
19:51906970 T G 0.125916 -8.7593e-05
19:51907006 C T 0.484205 -1.0304e-05
19:51907658 C T 0.482290 -8.0654e-06
19:51909821 T C 0.109531 -5.2216e-06
19:51917735 A G 0.302254 1.4091e-05
19:51919507 C T 0.872543 1.2005e-06
19:51919949 A G 0.549064 -8.6904e-06
19:51919998 C T 0.252659 1.9097e-05
19:51920613 T C 1.737659 -6.2170e-07
19:51920850 T C 0.066979 9.5758e-06
19:51924549 A G 0.876408 8.4100e-06
19:51938435 T C 1.471121 -5.3382e-05
19:51941288 C T 0.278593 -1.7001e-05
19:51942927 A C 1.722767 -5.2443e-05
19:51951303 G T 0.114857 3.4156e-05
19:51954858 C T 0.498178 1.0054e-04
19:51957303 A G 0.092988 -5.1336e-05
19:51960940 G A 0.137136 4.3450e-05
19:51962711 T C 0.207303 5.0790e-05
19:51964566 T A 0.160077 5.6639e-05
19:51967867 C A 0.969610 7.4129e-05
19:51975027 C T 0.338292 -5.4364e-05
19:51979222 A G 0.050306 3.5866e-05
19:51981946 C T 0.032247 -5.7733e-06
19:51983673 A G 0.481530 -6.0201e-05
19:51984656 A G 0.361424 -7.4294e-05
19:51984725 A T 1.530729 -5.5010e-05
19:51984738 T C 0.081160 -8.9100e-06
19:51989254 G A 0.462705 -9.1470e-05
19:51991241 T G 0.127935 -2.4330e-05
19:51994367 T G 0.412162 -9.8057e-05
19:51995046 T G 0.212795 -2.4665e-06
19:51996392 G A 0.647232 6.2277e-06
19:51996516 G A 0.749869 8.0475e-06
19:51997137 G A 0.222594 8.2958e-06
19:51999139 A G 0.156939 2.8187e-05
19:51999271 C T 0.053873 -8.3471e-05
19:51999842 A G 0.077340 2.9738e-05
19:52000151 A T 0.092540 -8.0260e-05
19:52000624 G T 1.693452 2.9804e-05
19:52000672 A G 1.331966 1.2205e-05
19:52001485 A G 1.039913 2.0514e-05
19:52002957 T C 0.042305 -6.6835e-06
19:52003331 C G 1.681540 4.6651e-05
19:52004743 A G 1.282747 2.1977e-05
19:52004747 T G 0.049131 -5.3885e-05
19:52004878 T C 0.036307 -4.8993e-05
19:52004903 A G 0.353755 1.8982e-05
19:52005986 C T 0.121602 -5.3390e-05
19:52006071 G A 1.628563 7.6008e-05
19:52007416 T C 1.677525 5.0034e-05
19:52011164 G A 0.121138 -5.3829e-05
19:52011930 T C 1.269362 3.3541e-05
19:52013359 G A 0.407887 -1.7497e-06
19:52013906 T G 0.286811 2.4004e-05
19:52014427 T C 0.229442 1.5147e-05
19:52016530 G A 0.132372 -4.2151e-05
19:52018474 A G 0.470034 2.1788e-06
19:52018540 T C 0.449491 -4.6060e-06
19:52022033 C T 0.126510 -2.8262e-05
19:52022102 C G 0.095302 8.6626e-06
19:52024704 G A 1.585946 1.2102e-05
19:52025247 C T 1.190013 1.5373e-05
19:52025473 A G 1.368214 7.4613e-06
19:52031648 G A 1.191486 2.3649e-06
19:52033158 T C 0.217125 -9.3301e-05
19:52033206 A G 0.133323 -1.0704e-05
19:52033742 A G 1.184700 3.9550e-06
19:52034506 T C 0.052364 1.5459e-05
19:52034549 A C 0.023626 -3.1933e-05
19:52035121 A G 0.038170 -6.3365e-05
19:52035703 T C 1.259040 -1.0618e-05
19:52040716 C A 0.045243 -2.0743e-05
19:52041801 A G 0.051358 1.3935e-05
19:52041884 C T 1.788367 9.9591e-06
19:52043392 C T 0.476532 2.1298e-05
19:52043612 T G 0.262679 3.6371e-06
19:52045844 A G 0.210016 3.1181e-05
19:52047077 A G 1.100683 1.1408e-05
19:52047314 T G 1.135114 -3.8695e-05
19:52049899 G A 1.876093 6.3763e-06
19:52050226 A G 0.968075 1.9032e-05
19:52050317 T C 0.175809 -1.2835e-05
19:52051784 A G 1.771123 1.3839e-05
19:52052258 G T 0.026125 -4.2508e-05
19:52053130 T C 0.303244 1.3713e-04
19:52054826 C T 0.648290 -2.0394e-05
19:52056562 G C 0.952914 -6.3004e-05
19:52071472 A G 0.728191 9.6363e-06
19:52075622 A G 1.469109 -6.2560e-06
19:52080001 G T 1.264792 -1.6717e-05
19:52083961 T C 0.045139 -5.0952e-06
19:52089806 C T 0.436505 1.3930e-05
19:52090014 T C 0.207722 2.6489e-05
19:52094516 C T 0.325601 -3.4651e-05
19:52095011 C T 0.364556 5.5376e-05
19:52095441 A G 0.814022 2.6415e-05
19:52095577 G A 1.658362 8.7429e-05
19:52096903 A G 0.172508 4.1671e-05
19:52097261 G C 0.212220 1.1374e-05
19:52097401 C T 0.693212 -7.2349e-06
19:52097461 C A 0.205868 1.5593e-05
19:52099648 C A 1.867012 6.9494e-05
19:52100556 G A 0.445278 -1.4976e-05
19:52103783 G A 0.147055 3.2015e-05
19:52104489 G C 0.994476 3.3243e-05
19:52108660 G A 0.059485 -1.9285e-06
19:52108930 C T 0.913809 -1.0221e-05
19:52113538 A G 0.235859 1.6760e-05
19:52114353 G A 0.065233 -8.2015e-05
19:52118213 T G 0.114578 -2.7024e-05
19:52118387 T G 0.079813 -1.0763e-04
19:52119363 G C 0.107590 -2.8411e-05
19:52119546 C T 0.975975 2.2084e-05
19:52119839 G A 0.092150 5.8678e-05
19:52127053 A G 0.881624 8.2133e-06
19:52127134 T C 1.688187 1.5906e-04
19:52128795 A G 0.594073 1.2125e-05
19:52130337 C T 0.106045 1.7203e-05
19:52130638 A C 0.225966 6.3910e-05
19:52130925 A G 0.340596 2.9726e-05
19:52131119 G A 0.142151 -8.2157e-05
19:52132425 C A 0.339564 1.7585e-05
19:52152481 A G 0.049527 1.8114e-05
19:52154629 A C 0.070826 2.0777e-05
19:52154905 G A 1.667917 3.0547e-05
19:52160765 C A 0.226378 8.4367e-05
19:52160790 A G 0.177533 -2.0540e-05
19:52163035 T C 0.308616 7.8547e-05
19:52168094 G A 1.423142 -1.1358e-05
19:52178353 A C 0.254590 -9.2744e-04
19:52181798 G A 0.534368 -1.4402e-04
19:52184460 G T 1.739678 1.6383e-05
19:52186634 C G 0.132910 -5.4591e-07
19:52187802 A C 0.361778 8.5047e-05
19:52188431 G A 0.277210 -1.4263e-05
19:52191120 T C 0.096321 -1.5254e-06
19:52198130 G T 0.398968 2.3623e-06
19:52208492 C G 0.424622 3.0291e-05
19:52208726 T G 0.182849 7.2780e-05
19:52209427 G C 0.587569 7.0461e-05
19:52210927 A G 0.084123 5.4480e-05
19:52211668 C T 0.045567 -3.1717e-05
19:52213184 G A 0.578023 6.5791e-05
19:52216109 T C 0.137912 -2.6107e-05
19:52216154 C A 0.068651 -4.0180e-05
19:52216331 G T 0.950557 4.6346e-05
19:52216473 T C 1.080329 -5.5219e-06
19:52217128 A G 0.028443 -8.3592e-06
19:52217405 A G 0.116334 5.6979e-05
19:52218343 T G 1.462916 -1.6641e-04
19:52218958 G C 0.330275 -3.0689e-04
19:52220435 T C 0.071640 -5.3635e-05
19:52222212 G A 0.649524 2.7344e-05
19:52224171 T G 1.437592 -4.2202e-04
19:52224441 T C 0.271303 -1.1063e-05
19:52228489 G A 0.293039 5.7676e-06
19:52230506 G A 0.109508 7.2196e-05
19:52231706 T G 0.122495 -4.9810e-05
19:52232325 G T 0.067645 -3.3474e-05
19:52235101 T C 0.112744 2.7219e-05
19:52238988 A G 0.510284 2.3761e-04
19:52240015 A G 0.699943 -8.5109e-05
19:52240156 A G 0.611587 -5.8586e-05
19:52240307 G T 0.181158 2.1268e-05
19:52242750 T G 1.299972 4.7649e-05
19:52242940 G A 0.098447 3.0644e-05
19:52246115 T C 0.472663 -3.4881e-05
19:52246157 T C 0.186326 5.2205e-06
19:52249211 G T 1.601509 -3.2450e-05
19:52249255 A G 0.065603 -2.5332e-05
19:52249702 T G 0.571424 -7.6193e-05
19:52249942 G A 0.071134 3.7864e-05
19:52250216 G A 1.536925 -6.2270e-05
19:52250471 A C 0.248284 -1.1525e-04
19:52258677 C T 0.584138 -3.4177e-07
19:52263162 G A 0.708428 -1.7360e-05
19:52264714 C A 0.229962 -1.5994e-04
19:52267703 T G 1.220490 7.0332e-05
19:52268844 C T 1.580431 1.3853e-05
19:52270939 T C 0.132161 5.2425e-05
19:52270942 C T 0.206112 -1.6413e-04
19:52271309 C A 0.076428 4.8487e-05
19:52271756 T C 0.074253 -1.4217e-05
19:52275587 T C 0.053091 4.8747e-05
19:52281289 T G 0.069365 3.3527e-05
19:52283013 T G 0.028394 1.6324e-05
19:52284763 C T 0.700024 3.9103e-06
19:52287452 T G 0.698697 4.1522e-06
19:52292348 T C 0.033600 -1.1843e-05
19:52292785 C T 1.548285 2.0395e-05
19:52293208 T C 0.277963 1.9612e-05
19:52293224 G T 0.042146 5.4828e-07
19:52296401 T G 0.113647 3.8169e-05
19:52296537 C A 0.442633 9.5169e-06
19:52296815 T A 0.129389 -4.5020e-05
19:52298281 C T 0.446255 1.9781e-06
19:52299353 G A 1.529882 -1.3983e-05
19:52299885 G A 1.324822 2.6508e-05
19:52310138 C T 0.040686 -1.5741e-05
19:52318380 T G 0.338230 5.6031e-05
19:52321633 A G 0.029160 -1.2208e-05
19:52323592 C T 0.091608 -5.4571e-05
19:52324216 A G 0.534618 5.1353e-05
19:52327784 T C 0.608884 1.9741e-05
19:52330771 G A 0.249417 -2.8708e-05
19:52335195 C T 0.778211 3.4698e-05
19:52342703 G A 0.689255 2.1240e-05
19:52345931 A G 0.063224 9.0639e-06
19:52356648 T G 0.192885 -2.0353e-06
19:52359983 A G 0.532901 2.1806e-05
19:52367633 C T 0.163394 -2.1372e-05
19:52372976 T C 0.227573 3.5966e-06
19:52376119 A G 0.025187 -1.5336e-05
19:52376207 A G 0.025398 -1.8270e-05
19:52376434 C T 0.024684 -1.5811e-05
19:52376507 C T 0.732716 3.0294e-06
19:52377549 A G 0.196923 -1.3753e-05
19:52385113 T C 0.156663 -1.5663e-05
19:52392061 A G 0.044116 4.0569e-05
19:52392141 T C 0.200185 1.2598e-05
19:52393984 T C 0.022263 -2.4426e-05
19:52403516 C T 0.892092 2.8551e-04
19:52407286 A C 0.226774 4.6790e-05
19:52416156 T A 0.080258 -4.8445e-05
19:52419179 A G 0.038994 -1.2681e-05
19:52423389 G A 0.545134 -5.7695e-06
19:52430467 T C 0.064542 1.3111e-05
19:52430739 G T 0.883627 8.2663e-05
19:52444924 C T 0.325228 2.5059e-04
19:52447624 T C 0.036453 5.1891e-05
19:52450750 C T 0.057177 -6.2924e-05
19:52451744 T C 0.062760 5.4745e-05
19:52455249 A G 1.792236 1.1455e-06
19:52455326 G A 0.045746 2.7585e-05
19:52460453 T C 0.306035 1.1192e-05
19:52463437 A C 0.130710 1.2966e-05
19:52468203 A T 0.256651 -9.2939e-06
19:52468551 G T 0.080540 -3.1327e-04
19:52484221 G T 0.138314 3.0365e-05
19:52484649 A G 0.513721 -5.4453e-05
19:52487778 G A 0.080164 9.2396e-05
19:52497943 A G 0.542979 -3.9792e-05
19:52506985 C T 0.335857 1.0536e-05
19:52511186 C A 0.150097 -3.4291e-06
19:52512150 C G 0.065045 2.1386e-04
19:52520372 T C 0.083783 9.5481e-05
19:52520607 T C 0.373622 3.3213e-05
19:52521296 A G 0.526354 2.2086e-05
19:52532271 T C 0.329353 2.8144e-05
19:52537334 T C 0.020124 -2.5831e-05
19:52539281 T C 0.083468 -4.8567e-04
19:52564713 A G 1.850098 -1.4241e-05
19:52568422 G T 0.043214 4.4283e-05
19:52570714 G C 0.207378 -1.4805e-05
19:52574723 G A 1.226096 2.1739e-04
19:52580003 A G 0.580704 2.1012e-05
19:52589144 G A 0.209289 -1.8037e-05
19:52590043 C G 0.039033 -1.1830e-05
19:52593234 A G 0.073503 -3.3981e-05
19:52604625 G C 0.602055 1.2872e-05
19:52604654 G A 0.050481 2.3127e-05
19:52607778 A G 0.202405 -2.4493e-05
19:52609314 G A 0.028400 -1.3573e-04
19:52617369 C T 0.080465 4.3972e-05
19:52618506 T C 0.064298 8.6109e-05
19:52620334 T C 0.169373 1.0748e-04
19:52627349 T C 0.167721 9.5296e-05
19:52632802 A C 0.123946 -1.2449e-04
19:52635134 T G 0.195956 1.9614e-05
19:52636281 G C 0.051731 -3.8870e-05
19:52638762 C T 0.091258 2.3918e-05
19:52641561 C T 0.055950 -5.5816e-05
19:52642491 C G 0.715344 2.7456e-05
19:52644877 C T 0.088177 5.7410e-05
19:52649353 T C 0.057599 1.0989e-05
19:52650615 C T 0.158863 9.7087e-05
19:52658231 T C 0.035502 1.4722e-05
19:52659991 G A 0.501641 4.5788e-05
19:52661569 G A 0.256827 6.0197e-06
19:52662650 A G 0.294059 8.8867e-05
19:52665260 G A 0.658855 6.4960e-05
19:52666303 A G 0.035934 2.4433e-05
19:52668414 A G 1.667456 2.0236e-05
19:52668553 G A 1.572320 -2.6007e-06
19:52673401 C T 1.299197 -6.6531e-06
19:52673971 G T 0.041052 5.0093e-05
19:52678171 G A 0.307882 -2.1176e-05
19:52678361 T C 0.052039 2.9589e-05
19:52679152 A G 0.153667 7.9741e-05
19:52683731 C T 0.048242 3.3956e-05
19:52683758 A C 0.304581 -5.2276e-05
19:52689023 T G 0.284000 -9.0752e-05
19:52694426 T C 0.151781 4.5579e-05
19:52696006 T C 0.110661 1.8947e-05
19:52699489 G T 0.076820 5.8450e-06
19:52699515 G A 0.288992 -1.4884e-04
19:52704961 C T 0.882669 -1.1720e-04
19:52707974 A G 0.306717 -4.8373e-05
19:52709171 T C 0.025515 7.0348e-05
19:52709522 C T 0.111466 2.3235e-05
19:52709992 T G 0.296814 -3.5627e-05
19:52710886 G A 0.063354 3.9496e-05
19:52711348 C T 1.092553 -1.5413e-04
19:52712828 A G 1.312855 3.1153e-05
19:52716143 A G 0.126247 -2.9540e-05
19:52717165 T C 0.043925 4.7627e-05
19:52723930 T C 0.304231 -1.6939e-05
19:52726464 T C 0.485428 -2.5119e-06
19:52732763 C T 0.230792 -6.8143e-05
19:52733082 T C 0.058927 -2.0879e-05
19:52735298 G A 0.222383 -8.0805e-05
19:52738606 G T 0.154829 -9.2345e-05
19:52751335 T C 0.105497 -1.0558e-04
19:52766372 C T 0.893143 -1.5703e-05
19:52777619 T C 0.307301 -4.0213e-05
19:52787983 G C 0.322878 -3.2386e-05
19:52792917 G T 0.058888 -1.4529e-05
19:52793328 A G 0.059021 -7.9043e-06
19:52794639 G A 0.078090 -6.5670e-06
19:52795682 A G 0.190886 1.5817e-05
19:52797432 G A 0.342047 -2.3397e-05
19:52798735 A G 0.190292 3.0204e-05
19:52802178 G A 0.196842 1.2271e-05
19:52810206 T C 1.260809 1.8039e-05
19:52812074 A G 0.045126 -3.8361e-05
19:52822628 A G 0.185115 3.7993e-05
19:52825032 T C 0.411759 -1.8405e-05
19:52836147 T C 0.100443 3.5932e-05
19:52836574 C T 0.154300 -6.6531e-06
19:52836609 G A 0.026102 -7.9160e-06
19:52839199 C G 1.337857 -1.7345e-05
19:52844252 G A 0.123660 1.0696e-04
19:52846212 G A 1.407936 -1.4776e-06
19:52847988 C T 1.162168 5.0939e-05
19:52851357 G A 0.110868 -2.3186e-05
19:52852523 C T 1.608147 -5.5584e-05
19:52856955 T C 0.772249 -2.0921e-05
19:52862061 A G 0.774122 -1.9919e-05
19:52862875 T C 0.452484 -4.0407e-05
19:52865999 C G 0.141830 -9.8026e-05
19:52866171 C T 1.033055 3.0636e-05
19:52869278 C G 1.747825 -2.2601e-05
19:52871902 G C 1.610438 -5.2072e-06
19:52880999 C G 0.114199 7.1088e-06
19:52882993 A G 0.237061 1.0395e-04
19:52886137 C T 1.117373 1.3076e-05
19:52886523 G A 0.032036 6.7279e-06
19:52887282 G A 0.260348 -5.0399e-05
19:52887427 C A 0.759701 -1.6892e-05
19:52888245 G A 0.759934 -1.8880e-05
19:52892771 A G 0.138805 4.7882e-06
19:52893473 G A 0.996413 1.1336e-05
19:52895164 G C 0.023661 -5.5474e-06
19:52895166 G A 0.208095 -3.8051e-05
19:52898390 T C 0.162320 9.0409e-06
19:52901905 A G 1.743735 -7.4177e-05
19:52902210 A G 0.068209 -2.1881e-05
19:52903145 A G 0.058300 -2.0439e-05
19:52906348 C T 0.122381 7.8692e-05
19:52909303 T C 1.598523 -2.9460e-05
19:52917064 T C 0.138100 4.0391e-05
19:52921906 A G 1.763287 -4.7915e-05
19:52924208 T G 0.245379 -7.5525e-06
19:52925727 A G 1.678226 -1.8550e-05
19:52925784 C A 0.161947 6.3232e-07
19:52930203 T C 0.037459 -2.6329e-05
19:52932767 G A 0.160425 -2.4892e-05
19:52937100 T G 0.541051 -1.3395e-05
19:52937339 A G 0.198679 -9.3480e-06
19:52938361 A C 1.935773 -9.8516e-06
19:52941618 C A 1.939071 2.4278e-05
19:52941847 T A 1.944339 2.5129e-05
19:52942159 G A 1.936273 1.8463e-05
19:52949272 A T 0.146964 -1.4575e-05
19:52950241 T C 1.930534 3.9393e-05
19:52957492 G C 0.038991 8.7590e-06
19:52960596 T C 0.034804 1.4984e-06
19:52967570 T G 0.945413 -1.5816e-05
19:52968224 T C 0.159795 2.3019e-05
19:52972806 T G 0.267054 2.5675e-05
19:52973111 C T 0.347201 -4.0766e-06
19:52973262 A G 1.937045 3.2241e-05
19:52979520 A G 0.030182 -2.0683e-05
19:52984708 T G 0.494533 1.3255e-05
19:52987067 C G 1.168977 -3.7855e-05
19:52989980 G A 0.321388 1.3326e-05
19:52990568 T C 0.208608 -1.5851e-04
19:52992897 G A 1.973411 -1.6907e-05
19:52995281 C T 1.077950 -3.1547e-05
19:52996104 T C 0.108820 2.5391e-05
19:52997558 G A 0.454960 -2.0892e-05
19:53002227 C T 1.048063 -4.2308e-05
19:53008650 T C 0.028881 -4.9539e-05
19:53009127 G A 0.071098 -2.4632e-05
19:53011027 G A 0.661669 -4.0312e-05
19:53014346 A G 1.205102 -1.0183e-05
19:53017217 G A 1.061354 -4.8998e-05
19:53018928 T C 0.200945 -3.9110e-05
19:53021396 G A 0.025294 -2.9274e-05
19:53022722 C G 0.298178 -1.0704e-05
19:53052558 A C 0.441818 8.0824e-06
19:53058429 T C 0.043912 -5.7842e-05
19:53064136 G A 0.479203 -3.9727e-05
19:53067661 G T 0.103335 -1.9670e-05
19:53068851 A G 1.758798 5.4594e-05
19:53074662 A G 0.107701 -4.0580e-05
19:53075758 A G 0.094857 9.1320e-05
19:53076138 G C 0.194768 1.0738e-06
19:53077188 C T 0.115828 1.7961e-05
19:53077258 A G 0.294143 -2.2968e-05
19:53078012 A G 0.267732 1.7001e-05
19:53078641 G A 1.464513 2.8973e-06
19:53083810 C T 0.196306 5.1698e-05
19:53085813 C T 0.795998 -7.3644e-06
19:53088058 C T 0.342807 1.3370e-05
19:53089332 T C 1.499275 -3.3931e-05
19:53091260 A G 0.336029 -1.0838e-05
19:53091940 G T 0.289547 4.7206e-07
19:53095252 T C 0.139717 9.1609e-05
19:53098939 T C 0.051400 -2.7436e-05
19:53099965 G A 0.853292 1.0661e-04
19:53100377 A G 0.428738 3.7773e-05
19:53101207 T C 0.423119 5.3972e-05
19:53107506 C T 0.049245 -3.2848e-05
19:53109656 C G 0.046096 1.1341e-05
19:53110104 A G 0.414930 6.1482e-06
19:53114267 G A 0.478641 7.2436e-06
19:53115594 A G 0.110398 -1.6540e-05
19:53115785 A T 0.429841 -2.0786e-05
19:53115842 T C 0.653464 1.5950e-06
19:53116643 C T 0.193573 2.3921e-05
19:53117809 A C 1.199354 -9.9802e-06
19:53120559 T C 0.544426 -1.3342e-05
19:53137583 T C 1.337568 -3.5053e-05
19:53145222 G A 0.051559 -3.4902e-05
19:53146637 T G 0.206001 -3.9178e-06
19:53147770 A G 0.613561 -9.2349e-06
19:53152476 A G 0.034704 -7.4499e-06
19:53153070 A G 0.035642 -1.9667e-04
19:53153196 A C 0.069339 2.3310e-05
19:53154530 T C 0.891495 -3.3577e-05
19:53155354 T C 0.328655 -1.2964e-06
19:53157096 A C 0.569769 9.5100e-06
19:53162583 A C 0.055889 2.4971e-04
19:53174350 T C 0.229384 6.3593e-05
19:53175181 C A 0.104688 -3.0369e-05
19:53176745 C T 1.544400 -9.9405e-06
19:53177480 C T 0.284454 8.6221e-07
19:53178559 A C 0.278096 -1.4443e-05
19:53181348 A G 0.494656 9.4515e-06
19:53187079 T C 0.244071 5.6539e-06
19:53189428 C T 0.041860 4.3959e-05
19:53189562 A G 1.252114 6.5370e-06
19:53192449 C T 0.025612 -8.9130e-05
19:53194689 A G 0.590068 5.9345e-05
19:53195134 G A 0.216884 -2.2121e-05
19:53195426 G C 1.352823 7.2333e-05
19:53202300 T C 0.038027 5.3808e-06
19:53204686 A C 0.074454 -3.6881e-06
19:53207528 C T 0.309453 -6.8355e-05
19:53212361 T C 0.795261 -1.7157e-06
19:53216538 A G 0.590552 1.0598e-04
19:53232128 A G 0.630929 6.1941e-06
19:53233273 C T 0.582759 5.6919e-05
19:53237351 T C 0.074555 -9.8607e-05
19:53239084 G T 0.679660 -4.6506e-07
19:53239766 A G 0.276431 -1.9610e-06
19:53240307 T C 0.183336 -4.4939e-05
19:53241058 G A 0.337964 5.2180e-05
19:53242922 G A 0.030711 2.2190e-05
19:53255689 T C 0.155124 -4.0650e-06
19:53258907 T C 0.040351 3.9350e-05
19:53263817 A G 0.825271 -9.7108e-06
19:53266179 A C 1.953927 -7.1495e-05
19:53267089 C T 1.102374 4.1909e-05
19:53267479 T C 0.212571 -1.8965e-05
19:53269614 A G 0.059254 5.1187e-05
19:53270384 G A 1.738026 5.9898e-06
19:53270623 C G 0.028689 -2.0293e-06
19:53270926 C T 0.028949 1.3468e-06
19:53278982 T G 1.527483 -7.9701e-05
19:53281348 A C 0.031565 1.9779e-05
19:53283299 A G 0.190058 -3.4999e-05
19:53284135 T C 0.312670 -1.5328e-05
19:53288101 T C 0.345471 2.9621e-05
19:53289174 C T 1.129804 4.4295e-06
19:53289975 G A 1.756380 2.9204e-05
19:53292711 G T 1.146929 -2.4757e-05
19:53297494 A G 0.236843 2.2951e-05
19:53300487 A G 0.083487 -1.2202e-05
19:53300984 T C 1.816949 -3.0334e-05
19:53304563 C T 0.569308 1.4272e-05
19:53307415 G T 1.756413 -5.2633e-06
19:53310223 G T 0.056775 1.4998e-05
19:53312511 G A 1.818196 -3.0925e-05
19:53313588 T C 0.021951 5.6625e-05
19:53313841 A G 0.044295 -7.4019e-05
19:53320822 T C 1.403772 1.5743e-05
19:53325198 C T 0.152106 1.8016e-06
19:53328454 A G 0.285996 -2.5500e-07
19:53332039 G T 1.176958 -1.1159e-05
19:53336367 C T 0.431620 1.2226e-04
19:53342152 C T 0.862922 -2.2092e-05
19:53344919 G T 0.339489 5.7460e-05
19:53345060 C G 0.226761 -6.1620e-04
19:53364138 G A 0.602528 1.5249e-04
19:53365154 G A 1.038605 -1.4925e-05
19:53367338 A G 0.479297 -2.0259e-05
19:53376869 A C 0.020945 9.3624e-05
19:53379678 A C 0.075327 1.8258e-05
19:53381369 G A 0.115101 -2.3653e-04
19:53384185 T C 1.417754 -2.4023e-05
19:53389205 T C 0.045554 -1.3024e-06
19:53392883 C T 0.330635 -2.9187e-04
19:53397248 T C 0.530755 2.9271e-04
19:53397692 T C 0.193976 -1.4596e-04
19:53400760 A C 0.954456 -6.4528e-05
19:53405460 T C 0.985998 1.7177e-04
19:53408165 C G 0.436047 1.9463e-06
19:53410321 T C 0.065447 5.3696e-04
19:53412354 T C 0.118373 -5.2735e-05
19:53415028 C A 0.910281 9.0963e-05
19:53416968 A G 0.695299 -1.9151e-05
19:53420241 C T 0.329213 3.6709e-05
19:53420774 C T 1.152106 2.6027e-05
19:53425723 T C 0.068375 -9.9867e-06
19:53426435 A G 0.031214 -1.8051e-06
19:53431263 T C 0.411253 2.5865e-05
19:53433186 G A 0.047898 -2.1444e-05
19:53433779 C T 0.069952 -2.6470e-04
19:53436002 G C 0.462643 -1.5063e-05
19:53440827 T C 0.409400 -6.3643e-06
19:53441061 A G 0.400503 -2.4880e-05
19:53442337 C G 0.428050 -1.5749e-04
19:53445212 T C 0.093384 -5.4733e-05
19:53448242 C A 0.087304 -2.9130e-06
19:53448974 G A 0.165082 2.0316e-05
19:53449960 C T 0.189565 -7.2899e-06
19:53454789 T A 0.667859 4.9390e-06
19:53455877 T C 0.754719 7.7593e-07
19:53465100 T C 0.601136 1.0519e-05
19:53474321 C T 0.274918 5.2792e-06
19:53476940 T C 0.132576 -1.8748e-05
19:53480407 T C 0.284711 -3.1841e-05
19:53480707 G A 0.401178 -5.3782e-06
19:53482629 A G 0.551820 -2.1616e-05
19:53484360 T C 1.024470 2.8800e-05
19:53485363 A G 0.032169 1.3367e-04
19:53488868 C G 0.108346 -1.8895e-05
19:53490509 C T 0.809082 -3.2783e-05
19:53491214 G A 0.108278 2.3248e-04
19:53494855 T C 1.089592 2.6971e-05
19:53495126 G A 0.094909 -1.0401e-05
19:53500544 A C 0.055330 3.5254e-05
19:53503743 T C 0.100784 -3.7286e-05
19:53505812 T C 0.148779 1.7518e-05
19:53506754 A G 0.029316 2.0897e-05
19:53510645 T C 0.231338 -9.1971e-06
19:53511377 T C 0.047498 -7.5653e-05
19:53513790 A G 0.114663 1.8920e-05
19:53514604 G A 0.168753 1.3486e-05
19:53528061 T C 0.129457 1.0425e-05
19:53536123 A G 0.031273 -1.6398e-05
19:53536142 C T 0.048995 -6.4791e-06
19:53537591 T G 0.226829 -1.2939e-04
19:53541112 A C 1.681381 5.5732e-05
19:53542566 G A 0.057709 1.7668e-05
19:53553992 A C 0.133829 3.3746e-05
19:53554708 A G 1.714088 -1.6166e-05
19:53554737 T A 0.325620 -3.5374e-06
19:53555682 A G 0.025086 -1.0169e-04
19:53557511 G T 0.057271 1.2325e-05
19:53564641 C T 0.034931 3.1861e-06
19:53565122 C T 1.280391 -8.1868e-06
19:53566887 C T 0.032100 8.7588e-06
19:53567352 A G 0.140178 6.7548e-05
19:53572059 C T 0.150515 1.3471e-05
19:53572494 T G 0.611996 4.5253e-05
19:53572887 C T 0.053149 2.7432e-06
19:53572917 A G 0.293968 7.3000e-05
19:53573187 G T 0.026901 1.9770e-05
19:53573236 T C 0.021893 -7.8256e-06
19:53574968 G A 1.012694 -2.2390e-05
19:53575658 T G 0.162424 6.1875e-06
19:53577419 C G 1.552927 3.2836e-05
19:53581061 G A 0.033123 -6.3229e-06
19:53586765 T C 1.740155 -3.4671e-04
19:53587967 T C 0.021948 -6.3052e-05
19:53590507 A G 1.110898 -9.1064e-04
19:53592456 A G 0.116977 6.9152e-05
19:53593449 C T 0.285136 -4.7122e-05
19:53595330 T C 0.715286 5.8986e-06
19:53596018 G A 0.504182 -5.9025e-05
19:53599618 C T 0.822042 -8.4731e-06
19:53601414 G C 0.296055 5.1599e-05
19:53605047 G A 0.167134 5.1550e-04
19:53605312 G T 0.020497 5.1324e-05
19:53612055 C T 0.300537 2.7487e-05
19:53612720 C T 0.319801 -7.7846e-05
19:53613825 G C 0.103783 -5.6121e-06
19:53619465 T C 0.844025 -9.8751e-05
19:53619720 G A 0.179536 2.9566e-05
19:53623771 C A 0.151087 1.9505e-05
19:53625143 T C 0.037631 1.9512e-05
19:53630508 A G 0.033032 6.8710e-05
19:53630522 G A 0.211750 -5.1035e-05
19:53633550 G A 0.539642 -1.4646e-05
19:53635191 A G 0.299219 3.8921e-05
19:53635524 A G 0.075934 2.7143e-05
19:53636016 G A 0.657937 4.7142e-05
19:53637156 T C 0.033120 4.6760e-05
19:53637559 G A 0.038475 3.1452e-05
19:53642708 G A 0.244567 1.2509e-04
19:53645291 C T 1.370038 -9.9388e-05
19:53649073 G A 1.756614 2.0787e-05
19:53655493 C T 1.321372 -1.4268e-04
19:53656592 G A 0.162895 2.1719e-05
19:53660502 T C 0.024359 9.7732e-05
19:53662306 C T 0.214265 -2.9929e-05
19:53668549 G T 0.297830 2.8831e-05
19:53669273 C T 1.925695 6.8903e-05
19:53669492 G A 1.227881 -6.5853e-05
19:53669950 C A 0.042162 7.5721e-05
19:53678924 A C 1.567072 -6.8566e-05
19:53682042 C T 0.186929 2.1724e-06
19:53686637 C A 1.972340 -6.3248e-05
19:53686941 T C 1.958568 -9.3547e-05
19:53687818 T C 0.455188 -7.0096e-06
19:53692413 A G 0.042383 -5.2470e-05
19:53693524 C T 1.967705 -6.5967e-05
19:53694547 C T 0.818725 -2.1998e-05
19:53695141 C T 0.491628 -3.0614e-05
19:53697368 G T 0.704659 -3.1133e-05
19:53697408 T A 0.507058 -1.3703e-05
19:53697937 G T 0.979448 2.1404e-05
19:53700337 C T 0.053834 -1.5066e-05
19:53700385 T C 0.485607 -3.5458e-05
19:53704450 A G 1.179045 6.1991e-05
19:53708525 G A 0.720258 6.8637e-05
19:53708804 C T 0.031711 5.4686e-06
19:53716118 A G 0.040361 7.6418e-05
19:53716460 G A 0.700810 6.4327e-05
19:53716825 T C 0.028929 2.6858e-06
19:53721393 C T 0.075233 6.1075e-05
19:53723181 A G 0.124338 3.1718e-05
19:53723613 C T 1.170321 7.1236e-06
19:53727282 G A 0.746997 3.1452e-05
19:53727392 C T 0.762417 2.9760e-05
19:53728332 C G 0.058677 3.5994e-05
19:53729238 A G 0.360710 -5.1915e-06
19:53732590 A C 0.202421 -3.6399e-05
19:53740478 C T 0.035505 6.1668e-05
19:53746800 T C 1.333517 8.6827e-06
19:53751475 T C 0.071669 3.3797e-05
19:53757361 A G 0.463721 7.9465e-06
19:53762537 T C 0.190655 -9.5297e-05
19:53762563 C G 0.051601 1.7818e-05
19:53762675 A G 0.077161 1.9772e-05
19:53763086 A G 1.009981 1.7129e-05
19:53766367 T G 0.557464 6.1800e-06
19:53767180 G A 0.261202 -2.0717e-05
19:53770261 C T 0.596868 1.1309e-05
19:53770764 A G 0.424994 -1.7070e-06
19:53775020 C A 1.233921 3.5098e-05
19:53775208 C T 0.102796 6.4707e-05
19:53775686 A G 0.541641 8.6003e-06
19:53779086 C T 0.359870 7.1396e-06
19:53780432 C T 0.212370 -1.4804e-05
19:53782400 A G 0.118155 1.2012e-05
19:53783944 G A 0.123861 -1.4915e-05
19:53786149 G A 0.026060 1.5738e-05
19:53787841 G A 0.525228 2.1549e-05
19:53789780 C T 0.519265 1.8200e-05
19:53789976 C T 0.493809 2.4880e-05
19:53792955 T C 0.072065 -4.7228e-05
19:53793042 A G 1.129496 7.9291e-05
19:53793995 T C 0.130895 8.0041e-05
19:53794198 A G 0.052792 -2.1833e-05
19:53794956 A G 0.571811 5.0620e-05
19:53798021 A C 0.111518 1.3780e-04
19:53800382 G A 1.082244 6.6675e-05
19:53800401 A G 0.084630 -4.4942e-05
19:53800650 A G 0.467223 -1.5692e-05
19:53800915 T C 0.253753 9.4548e-05
19:53801482 T C 0.900099 4.6207e-05
19:53803625 A G 0.639205 -1.1679e-05
19:53804012 A G 0.639481 -5.4536e-06
19:53805481 G A 0.387848 5.9587e-04
19:53805782 C T 0.130457 7.0652e-05
19:53807766 A G 0.071848 1.0037e-04
19:53808067 C T 0.034002 -3.0021e-06
19:53808207 C G 0.178818 1.1783e-04
19:53809915 G A 0.978539 8.4989e-06
19:53809954 C T 0.085272 2.4172e-07
19:53811964 C T 0.554731 -7.8940e-05
19:53812496 G A 0.051374 3.1304e-05
19:53812582 G C 0.398153 -2.1932e-05
19:53813800 T C 1.100729 -1.2911e-05
19:53814528 T G 0.047343 3.6485e-05
19:53816544 T C 0.176919 -1.0619e-05
19:53816637 A G 0.103617 -1.4189e-04
19:53821261 C T 0.126753 -2.4656e-04
19:53821407 G A 0.307175 -7.7055e-05
19:53823225 C T 1.051861 -1.2914e-05
19:53825305 T C 0.041675 -8.1910e-06
19:53826943 T C 0.521057 2.8873e-05
19:53827703 T C 0.076996 1.1224e-04
19:53827840 G A 0.588202 -8.5484e-05
19:53832236 T C 0.129148 5.1451e-05
19:53833632 A C 0.456028 -3.2992e-05
19:53836850 T C 0.205865 -9.1892e-05
19:53840009 T G 0.258862 -1.2969e-05
19:53840694 C G 1.148438 -3.0332e-05
19:53842738 A G 0.039046 7.3824e-05
19:53847466 C A 0.223824 -6.3043e-05
19:53848287 T G 0.197475 -8.0856e-05
19:53849294 C T 0.152667 -3.1509e-04
19:53849956 C T 1.777341 9.2484e-05
19:53854948 C A 0.033707 5.5903e-05
19:53859182 G A 0.840595 7.6033e-05
19:53861781 C G 1.826625 9.0956e-04
19:53868959 C G 1.182492 1.0679e-05
19:53871390 T C 1.032159 1.8637e-05
19:53872060 A G 0.307194 -1.5377e-05
19:53875569 A G 0.428092 -3.0419e-05
19:53876777 A G 1.814317 3.1509e-05
19:53877825 T C 0.040718 7.0415e-06
19:53888813 A G 1.030328 9.9735e-05
19:53890088 C G 1.436972 5.3888e-05
19:53892755 C T 0.188455 5.3544e-05
19:53893338 C T 0.216274 -1.2826e-04
19:53895955 T C 1.035145 6.7647e-05
19:53898432 G A 0.318084 -1.3834e-04
19:53902613 T C 0.301151 -5.0899e-05
19:53903653 T C 0.023292 1.1570e-04
19:53905847 T C 0.713903 1.0390e-05
19:53906788 A G 0.683429 -1.1284e-05
19:53910582 C T 0.072312 -1.0783e-06
19:53911660 C T 0.032052 1.3757e-04
19:53917561 T C 1.753628 -1.2908e-06
19:53918223 G T 1.720862 4.0636e-06
19:53920991 A G 0.332787 -2.9694e-05
19:53924469 A C 0.643389 4.0864e-05
19:53926070 T C 0.035028 -3.6129e-05
19:53928357 T C 0.150616 6.7113e-05
19:53932365 G C 0.403846 -2.0019e-05
19:53932550 G A 0.456538 -1.2664e-05
19:53936511 A G 0.104802 4.3886e-06
19:53942883 G A 0.688502 -2.0220e-06
19:53943838 T C 1.478859 -1.0108e-04
19:53948858 G T 0.523738 -7.5609e-06
19:53951842 T C 0.072679 -1.2613e-04
19:53955203 C T 0.145001 -1.3427e-05
19:53958126 G T 1.371658 1.4905e-05
19:53958263 A G 1.475068 1.6820e-05
19:53958798 T G 0.025109 4.6289e-05
19:53959343 A G 0.822091 -1.0616e-06
19:53959804 C T 0.378747 3.4390e-05
19:53961678 T C 0.221938 -1.0843e-05
19:53964895 C T 0.097911 1.2673e-04
19:53964904 G A 0.028780 -2.6470e-05
19:53966147 T G 0.304964 -1.7668e-05
19:53966233 T G 0.121787 1.5836e-04
19:53967743 C G 1.278534 -1.3320e-05
19:53967873 C A 0.474438 -3.4665e-06
19:53974241 A G 0.044691 4.4767e-06
19:53975491 C T 0.228193 2.9745e-05
19:53977173 T G 0.526860 3.9362e-05
19:53978691 A G 0.421886 7.4132e-05
19:53978985 T C 0.055778 -2.2061e-05
19:53981364 A G 0.154099 5.2792e-05
19:53989728 G A 1.440075 7.1521e-06
19:53993235 G A 0.244071 2.5483e-05
19:53995750 T C 0.853305 -2.8293e-05
19:53997179 C T 0.292738 2.5636e-05
19:54005308 C A 0.182541 5.0449e-05
19:54006634 A G 0.244593 -2.4116e-05
19:54011929 G C 0.924575 1.3719e-05
19:54014531 T G 0.256087 -3.5252e-05
19:54020343 C T 0.994826 -2.2517e-05
19:54022003 G A 0.669264 8.6809e-06
19:54024031 A G 0.095247 1.1425e-05
19:54030697 C T 0.607913 -5.9117e-05
19:54030928 C A 0.045626 1.8779e-05
19:54033044 G T 0.226592 -3.4273e-05
19:54034192 G A 0.382220 -3.8023e-05
19:54036754 A G 0.240066 -7.5261e-05
19:54037848 T C 0.281699 -8.5954e-06
19:54041492 A G 0.041828 6.7514e-05
19:54042711 T C 0.043691 5.5436e-05
19:54042832 C A 1.414129 -5.5607e-06
19:54042866 G A 0.830497 -2.3332e-05
19:54043068 A G 0.686146 -1.0841e-04
19:54043183 A G 0.665954 1.0042e-05
19:54044069 T C 0.497402 -7.6333e-06
19:54044965 G A 1.623830 -4.3533e-05
19:54045674 T C 1.275639 9.4240e-06
19:54047013 C A 0.789812 -3.1637e-05
19:54047157 G A 0.107746 8.3858e-06
19:54048273 T C 0.057119 4.8906e-05
19:54050323 G A 1.066071 -1.5925e-05
19:54050404 T C 0.076652 1.4436e-05
19:54050993 G T 0.136818 -1.0216e-04
19:54059525 C T 1.408789 -1.6198e-04
19:54075126 T C 0.527386 8.9397e-06
19:54077870 T C 0.716850 -5.5547e-05
19:54078603 C T 0.050368 2.4811e-05
19:54079579 A G 0.077213 1.6401e-05
19:54080067 C T 0.098255 -9.5058e-05
19:54085225 T C 0.035768 5.2611e-05
19:54091505 T G 1.050497 1.5826e-04
19:54091972 T G 0.219721 -1.4609e-04
19:54098762 C T 0.426706 -4.1211e-05
19:54101014 G A 0.291878 -5.5841e-06
19:54101736 T C 0.077278 2.4415e-05
19:54102869 G A 0.093627 -4.5443e-05
19:54106763 T C 0.263584 -5.1886e-05
19:54107465 A G 0.462701 -5.0646e-05
19:54109592 A C 0.054607 9.6343e-05
19:54109807 C T 1.333495 -3.0296e-05
19:54110112 G A 0.839381 2.6206e-05
19:54111568 A G 0.361736 1.6414e-05
19:54113722 C A 0.049978 4.5727e-05
19:54113827 A G 0.337091 1.8195e-05
19:54114819 A G 0.258800 1.0250e-06
19:54116508 C T 0.396826 -3.2001e-05
19:54119728 G A 0.088223 -3.5291e-05
19:54120074 A G 0.052799 -5.6140e-05
19:54120473 T C 0.376832 4.8016e-05
19:54125279 G A 0.137568 -4.0625e-05
19:54126216 C A 0.294808 3.7916e-05
19:54128771 A G 1.754154 4.8598e-05
19:54130466 G A 0.481498 -1.0947e-05
19:54136283 T C 0.776598 2.0379e-04
19:54139264 T G 0.068946 -1.2477e-04
19:54141524 A G 0.142602 -5.9865e-05
19:54142951 A G 0.046093 4.2340e-05
19:54143430 T C 0.190870 5.3406e-05
19:54145953 G A 0.380698 3.6360e-05
19:54147589 T C 0.161158 4.1051e-05
19:54153272 A G 1.233913 -7.5522e-05
19:54155866 C G 0.460287 3.5272e-05
19:54158471 T C 0.068641 1.0476e-04
19:54164491 C T 0.162184 8.5021e-06
19:54164590 A G 0.383583 7.9312e-06
19:54167270 A G 1.399938 -5.7741e-05
19:54170468 C T 0.044645 4.2259e-05
19:54170518 A C 0.157361 -2.5440e-05
19:54170900 T G 0.053315 -5.2149e-05
19:54173947 G A 1.936958 1.2418e-06
19:54175037 A G 1.409280 -2.1914e-05
19:54177232 A G 0.083497 4.8567e-05
19:54177273 C T 0.733105 2.0209e-05
19:54178744 G A 0.179185 3.0181e-05
19:54179372 A G 0.418115 1.2346e-04
19:54180521 A C 0.293267 -2.3489e-05
19:54182518 C T 0.411136 1.6603e-05
19:54185492 A G 0.084266 -9.4743e-06
19:54186902 A C 0.339327 2.1513e-06
19:54188219 A G 1.775547 -4.7155e-05
19:54192317 A G 0.124270 -2.0882e-05
19:54192823 A C 0.453425 -4.4704e-05
19:54205092 T C 0.256940 1.1993e-05
19:54205234 G A 0.519931 1.4658e-05
19:54207016 A G 0.151070 3.9217e-05
19:54209600 G A 0.539188 -6.1362e-06
19:54211903 G T 0.862617 4.9128e-05
19:54213701 G A 0.373219 5.5767e-04
19:54213749 G A 0.653983 6.8455e-05
19:54216955 C T 0.805820 -1.9792e-05
19:54220945 G A 0.326795 1.8928e-05
19:54221141 A G 0.566458 -9.1275e-05
19:54223120 A G 1.223791 -3.2135e-05
19:54225700 T C 0.048115 3.1432e-05
19:54228225 A G 0.090482 -1.0271e-05
19:54234353 G A 0.198423 3.5270e-05
19:54235157 A G 1.371587 -3.0043e-05
19:54238208 T C 0.105477 1.3445e-05
19:54238265 C G 0.149207 2.2767e-05
19:54239754 T C 0.240208 -8.1415e-05
19:54240088 A G 0.123696 5.9105e-05
19:54241692 T C 0.747649 1.3559e-05
19:54245293 A G 0.055330 4.0695e-05
19:54248502 G C 0.210130 -3.4550e-05
19:54252037 G A 0.085500 -1.3021e-04
19:54253140 C T 1.304260 2.8567e-05
19:54255186 T C 0.524371 2.2689e-05
19:54257114 C T 1.266934 -1.5123e-05
19:54263104 C T 1.527623 -9.9685e-05
19:54264006 T C 0.074714 1.3482e-05
19:54265036 T C 0.041799 -2.3738e-05
19:54266169 T G 0.029101 -3.6585e-06
19:54269647 A C 1.343027 -1.6418e-05
19:54272614 C T 0.091514 4.9705e-05
19:54275866 T C 0.188666 -3.7539e-05
19:54277200 A G 1.679936 -3.5555e-05
19:54280799 C T 1.476012 1.1096e-05
19:54282813 A G 1.457193 2.4159e-05
19:54286877 C T 0.052834 2.3437e-05
19:54288031 C T 0.456025 -1.3792e-04
19:54290386 C G 0.223866 1.4327e-05
19:54290720 G C 0.343631 -1.7064e-05
19:54291832 T C 0.305773 -2.6605e-06
19:54293148 C G 0.069170 -5.3231e-06
19:54294400 C A 0.318327 1.3956e-05
19:54294482 T C 0.102952 6.9739e-06
19:54296046 T C 0.643347 2.2212e-05
19:54296188 C T 0.292624 -8.8956e-07
19:54297423 C T 0.110219 -1.0388e-04
19:54299014 T C 1.043363 2.5620e-07
19:54306818 C T 0.545377 2.1187e-05
19:54310961 C G 1.770051 -1.7526e-05
19:54312206 T C 1.657090 -2.9591e-05
19:54313707 C G 0.153933 -4.0735e-05
19:54317933 C T 0.206712 -1.9077e-05
19:54317956 C T 0.054967 -2.2285e-05
19:54318322 G A 0.155741 -5.9842e-05
19:54318825 A C 0.120135 -1.6162e-04
19:54319735 A G 0.055424 -7.3369e-05
19:54323194 C T 1.871043 -4.4857e-06
19:54327313 A C 0.422753 5.2147e-05
19:54327826 A G 0.063876 -7.3271e-06
19:54329063 T G 0.205583 -1.0983e-04
19:54330049 G A 0.275448 -8.0626e-05
19:54331671 C T 1.463902 -3.8678e-05
19:54332061 C T 1.130830 -6.3956e-05
19:54345447 A G 0.082731 -3.4678e-04
19:54345707 C A 0.740720 -2.2325e-05
19:54348366 T C 0.296886 6.5752e-05
19:54351901 G A 0.030280 -3.7828e-05
19:54357764 T C 1.526821 2.7106e-05
19:54363380 C T 0.061585 -1.3989e-05
19:54367597 C A 0.114815 2.4923e-05
19:54371257 G A 0.113014 9.3771e-06
19:54371658 A G 0.171674 -4.0976e-05
19:54374041 T C 0.109995 -2.5416e-05
19:54374604 G A 0.083542 1.4597e-05
19:54382473 T G 0.096379 -6.5432e-05
19:54384540 A G 1.816427 -4.7880e-06
19:54390001 G A 0.046619 1.0634e-04
19:54391633 A G 0.560012 -4.8766e-05
19:54391880 G A 0.021192 -7.2792e-06
19:54395098 T G 0.827579 -4.1926e-05
19:54397654 G C 0.801100 -6.3310e-05
19:54398945 A G 0.096090 9.7317e-05
19:54401494 T C 0.040604 -2.4514e-05
19:54412171 C T 0.066587 3.1952e-06
19:54413329 T G 1.402077 3.3145e-05
19:54414255 T A 0.065882 -1.8172e-05
19:54419539 T C 0.028170 -8.2160e-05
19:54420611 T G 0.029075 -1.1798e-04
19:54421436 A G 0.062662 -1.1979e-05
19:54421851 T C 0.367990 -9.6273e-05
19:54431261 C T 0.071725 3.0870e-05
19:54431287 G A 0.168091 -4.0822e-05
19:54431928 C G 0.662065 8.3582e-06
19:54434126 G T 0.815664 -5.5078e-06
19:54435830 T C 0.032019 -9.2102e-05
19:54441790 A G 1.652029 -9.5505e-06
19:54447325 C T 0.151849 2.0523e-05
19:54449656 T C 0.050468 4.3717e-05
19:54455256 C G 0.107788 4.6878e-05
19:54460053 G T 1.584732 1.3557e-05
19:54460746 G A 0.130508 -1.3377e-05
19:54461538 T C 1.084380 -3.1587e-06
19:54464398 A G 0.232847 -7.4030e-05
19:54467399 G C 0.046443 -5.6021e-06
19:54467802 A G 0.103478 -6.7580e-05
19:54467916 A G 0.101040 5.3585e-05
19:54469068 A G 0.845434 9.3535e-06
19:54469128 C T 0.653818 2.7184e-05
19:54471309 C A 0.102387 -6.8882e-05
19:54472096 A G 0.034418 -8.4705e-05
19:54472213 G A 1.951291 -1.0914e-05
19:54478545 A G 1.594310 2.8069e-05
19:54478980 T C 0.039326 -3.8011e-05
19:54480576 G A 0.067599 6.4687e-06
19:54480893 A C 0.031844 8.2099e-06
19:54481150 C T 0.673734 3.2772e-05
19:54486811 A G 1.266875 -2.3440e-05
19:54492879 A G 0.038569 1.3960e-05
19:54492973 T C 0.744946 5.5622e-05
19:54496569 A G 0.090998 -1.1342e-04
19:54496822 T C 0.873403 1.2783e-04
19:54497436 T C 0.064552 2.2267e-05
19:54498211 T C 0.088398 2.5154e-05
19:54498789 C A 0.159496 9.8099e-05
19:54502791 A G 0.240127 -3.9999e-04
19:54506063 A G 0.087181 -1.5231e-04
19:54506257 G A 0.025460 -1.2132e-04
19:54510717 G A 1.380847 3.9729e-05
19:54513731 C T 0.059780 -2.7221e-05
19:54515415 C G 0.121872 -2.9202e-05
19:54515580 T C 0.080501 -5.5383e-05
19:54516980 A G 0.715435 2.1577e-04
19:54517268 G A 1.405898 4.1969e-05
19:54518091 C T 0.667327 -5.7031e-05
19:54520638 T C 0.052643 -5.8386e-05
19:54523484 G A 0.033740 -3.2807e-05
19:54525025 T G 0.750463 1.4401e-05
19:54528426 G C 0.888801 5.7332e-06
19:54529978 G A 0.273296 -7.9611e-06
19:54531715 G A 0.045966 -6.2761e-05
19:54533184 T C 1.055360 4.5769e-05
19:54534102 A G 0.072156 2.5323e-05
19:54537079 G A 1.286600 -4.3205e-05
19:54537155 A C 1.817848 -1.5979e-05
19:54541452 T C 0.414710 1.1859e-04
19:54542405 C G 0.336542 -5.4450e-06
19:54544092 T C 0.312163 -7.8463e-06
19:54544177 T C 0.671046 -1.7139e-05
19:54544189 T C 0.678745 -3.2124e-05
19:54544865 A C 0.284471 2.1543e-05
19:54545531 C T 0.854405 -8.0232e-06
19:54551098 G A 0.140450 1.2501e-06
19:54552765 C T 0.281705 6.9786e-05
19:54553697 C T 1.069845 7.1593e-06
19:54554775 T C 0.141427 -1.8713e-05
19:54561561 C T 0.057589 9.0365e-06
19:54562631 C T 0.136584 -4.6215e-05
19:54567253 G A 0.397702 -6.7075e-05
19:54571698 C T 0.260942 -2.2173e-05
19:54573301 A G 0.131800 -2.1288e-05
19:54574579 T C 0.564044 -3.5498e-05
19:54575593 C T 1.609130 2.9940e-06
19:54577419 A G 0.031448 -2.0233e-05
19:54578105 T C 0.131330 -2.5974e-05
19:54582586 A G 0.077862 -1.2560e-05
19:54582754 G C 0.068041 -1.3890e-04
19:54584438 G C 0.117065 -1.4814e-05
19:54587396 G A 0.126046 -4.2238e-04
19:54590425 T C 0.115354 -1.4767e-05
19:54590481 G A 0.233545 3.7642e-05
19:54593681 G T 0.113329 -1.1709e-06
19:54596619 A G 1.126068 1.3591e-05
19:54603648 A G 0.216940 -8.2949e-05
19:54604695 A G 0.210409 4.0136e-05
19:54605728 A G 1.083601 1.3478e-04
19:54609836 A G 0.255162 2.1046e-05
19:54610367 C G 0.032870 5.4517e-06
19:54611131 G A 0.079128 -7.2770e-05
19:54616549 C T 0.046447 5.3004e-05
19:54619191 G A 0.376267 -5.2531e-06
19:54622278 G A 0.036979 3.2302e-05
19:54627164 A G 0.061186 -3.3574e-05
19:54629697 C T 0.396673 1.9409e-05
19:54633058 G C 0.051867 9.4409e-05
19:54634830 T C 0.196189 -1.6649e-04
19:54639868 A G 1.570318 -3.0188e-05
19:54640280 A G 0.032113 1.6292e-05
19:54640480 C T 0.775582 -4.3668e-05
19:54640947 A G 0.053273 2.7327e-05
19:54645150 G A 0.559074 -4.8262e-05
19:54646290 C T 0.847372 -1.8242e-05
19:54649172 T C 0.082903 5.4323e-06
19:54652618 A C 1.460218 2.4276e-05
19:54653302 T C 0.050127 -1.5829e-04
19:54655647 T C 0.736490 7.4060e-06
19:54655836 G T 0.041575 7.9179e-05
19:54656555 T C 0.039533 3.2420e-05
19:54657069 T C 0.547623 -2.6047e-05
19:54657815 G A 0.071413 1.6309e-05
19:54662043 T C 0.119048 -5.6937e-05
19:54662409 G T 0.061004 -5.9327e-05
19:54663189 T C 0.123537 1.4433e-05
19:54664209 C G 1.041611 7.8521e-06
19:54664752 C A 0.992321 9.0975e-06
19:54664809 A G 0.074584 -4.0554e-05
19:54668392 A G 0.109307 -2.5865e-04
19:54674742 T C 0.861835 2.2053e-05
19:54677103 C G 1.554316 -1.8477e-05
19:54677167 T G 0.228417 3.5651e-04
19:54677356 C G 0.070900 1.2237e-04
19:54677793 T C 0.024505 -1.2669e-04
19:54682975 G A 1.543845 -1.6831e-05
19:54686322 G A 0.469599 -8.7595e-05
19:54688378 G C 0.350301 -6.3765e-04
19:54692523 A G 1.120437 -3.7649e-05
19:54693442 A C 0.124981 1.5473e-05
19:54693682 C G 1.623817 -6.5193e-06
19:54697079 T C 1.646762 -5.0592e-08
19:54698348 T G 0.022672 -4.6611e-05
19:54699633 G A 0.040309 2.3842e-05
19:54700722 C G 0.064464 2.3946e-05
19:54703687 T C 0.084104 8.7617e-05
19:54705207 A G 0.328473 9.1039e-05
19:54706772 C A 0.818011 -2.0788e-05
19:54706855 T C 0.236622 -4.0376e-05
19:54710673 C T 0.618277 -4.9722e-05
19:54711981 A G 0.550716 -3.5780e-05
19:54714057 G A 0.059595 1.4621e-04
19:54719858 C T 0.549223 -1.5402e-05
19:54722250 C T 0.238900 -1.5612e-05
19:54729481 A G 1.906048 -8.8623e-05
19:54749011 G T 0.901699 1.9296e-05
19:54749060 T C 1.185849 -8.4414e-06
19:54751153 A G 0.097473 -2.6649e-05
19:54752217 G C 0.761512 3.1169e-05
19:54754103 A C 0.727068 4.1198e-05
19:54755923 G A 0.444610 -1.1998e-05
19:54755994 A G 1.590250 2.7134e-05
19:54756155 C T 0.345997 6.5942e-05
19:54756221 C T 0.190993 -1.2115e-04
19:54756246 G A 0.049611 2.2609e-05
19:54756657 T C 1.426252 1.2015e-04
19:54759361 C T 0.791457 2.7409e-05
19:54761348 G A 0.023171 -2.0141e-05
19:54769205 C T 0.655304 1.8082e-05
19:54769320 C T 0.241938 1.0171e-06
19:54775304 C T 1.223334 -3.5902e-05
19:54780662 T C 0.039488 1.0285e-04
19:54782919 T C 0.402944 2.4571e-04
19:54783693 T C 0.060592 -4.2704e-05
19:54783923 G A 1.875629 1.4235e-05
19:54785593 G A 1.607465 -2.1854e-05
19:54785779 T C 0.421698 -1.2330e-04
19:54787417 A C 0.021396 -8.5326e-05
19:54792761 C G 0.459738 4.4958e-05
19:54796093 A G 0.049679 -4.8633e-05
19:54797848 T C 0.453120 4.8637e-05
19:54808431 A G 0.171606 -8.2306e-05
19:54809343 G T 0.457245 6.3117e-05
19:54809990 A G 0.054769 -7.1967e-05
19:54810370 G A 0.501410 1.5920e-05
19:54811680 G A 0.355329 4.6316e-07
19:54812494 A C 0.135822 1.9111e-05
19:54813762 C T 0.658855 3.3115e-05
19:54815785 T C 0.028209 1.0549e-04
19:54818035 A G 0.205823 9.5081e-05
19:54821448 G A 0.993801 3.3416e-05
19:54827211 A G 0.027462 1.0652e-04
19:54829008 C G 0.372437 2.9376e-05
19:54835771 C T 0.675581 3.2583e-05
19:54837635 T G 0.645009 5.5893e-05
19:54838294 G A 0.474555 6.3823e-06
19:54839102 T G 0.163359 -2.6080e-04
19:54839602 T C 0.901939 2.2086e-04
19:54843397 C G 1.226943 8.0475e-05
19:54844047 T C 0.967656 4.8365e-05
19:54844480 G A 0.295526 -1.0133e-05
19:54845895 C T 0.420289 -4.9436e-05
19:54847587 A G 0.364086 -8.3871e-05
19:54848032 T C 0.274815 4.4341e-05
19:54849399 C T 0.169266 1.2288e-05
19:54849463 T C 0.707701 -2.4348e-05
19:54849598 T C 0.064539 -7.8665e-06
19:54849942 A G 0.341385 6.0498e-04
19:54851228 G A 1.143689 1.5422e-05
19:54851525 G A 0.106496 -4.2457e-07
19:54851735 A G 0.046320 4.8923e-05
19:54851922 T C 1.174839 -6.6597e-06
19:54852610 G T 0.347270 -1.3427e-05
19:54852697 A C 0.514111 4.0590e-05
19:54853830 T C 0.138418 -4.2528e-05
19:54855483 T A 0.045269 2.9266e-05
19:54855568 A C 0.235213 5.4557e-05
19:54856354 A G 0.463831 -1.2285e-05
19:54860011 G A 1.035005 -9.6818e-06
19:54860413 C A 0.687950 -3.3428e-07
19:54860663 A G 0.347831 -9.7073e-06
19:54863329 A G 0.220555 -1.3176e-05
19:54866014 A G 0.092017 1.9379e-05
19:54866045 C T 1.238907 -1.0734e-05
19:54873835 C G 0.656557 -1.1610e-05
19:54875791 C T 0.247917 -2.6170e-05
19:54879851 T G 0.354264 1.1343e-05
19:54880811 C T 0.823567 -1.8246e-05
19:54887401 T C 0.031101 9.8521e-05
19:54891531 T C 0.206612 1.1518e-05
19:54894305 T C 0.663649 1.8691e-05
19:54895748 A G 0.145689 5.9687e-05
19:54896780 C T 0.041802 -1.9472e-04
19:54897089 T C 0.047239 -2.5221e-05
19:54899070 G C 1.341505 -5.7833e-05
19:54900248 G C 0.771707 -4.9715e-05
19:54901773 C G 0.566543 -1.6633e-06
19:54903416 C A 0.862805 -4.7583e-05
19:54912725 A G 0.437411 -1.1857e-04
19:54913920 T G 0.320278 -2.4745e-05
19:54914134 C T 1.463227 -2.7784e-05
19:54919494 A G 0.041273 -3.4237e-05
19:54921227 A G 0.786442 -3.3135e-04
19:54924220 G C 1.562440 -1.1849e-04
19:54926182 A G 0.616725 -2.9510e-05
19:54930822 G A 0.553527 -1.2372e-05
19:54930952 A G 0.583255 2.1923e-05
19:54931791 C T 0.818884 -4.4647e-05
19:54932733 T C 0.287411 -2.9560e-05
19:54934308 T C 0.358428 -3.0473e-05
19:54934870 T G 0.053870 4.4093e-06
19:54936031 A C 1.341090 -5.8264e-05
19:54937386 T C 0.776270 -3.7470e-05
19:54938943 A G 0.039653 1.5060e-05
19:54941404 G A 0.071329 -2.1690e-05
19:54945711 C T 0.074682 2.3182e-05
19:54948086 A G 0.068323 4.8074e-05
19:54952392 C T 0.074497 -2.1290e-05
19:54961135 T C 0.053704 1.3709e-05
19:54962467 A G 1.275006 -6.6184e-05
19:54962579 T C 1.130359 -3.5272e-05
19:54965860 A G 1.208134 -6.4317e-05
19:54966579 G C 1.256359 -5.1699e-05
19:54969169 T C 0.029887 3.5236e-05
19:54973280 G C 1.078719 -6.6144e-05
19:54973307 T C 0.081316 3.4772e-06
19:54973653 T C 0.026024 -8.3820e-06
19:54974460 A C 0.023421 -3.5243e-05
19:54982242 G C 0.784242 -2.7921e-05
19:54985114 C T 1.320447 -7.0458e-05
19:54985906 T C 0.040452 -4.9566e-05
19:54986242 C T 0.209299 -2.5419e-05
19:54987128 T C 0.058378 -1.2686e-04
19:54988715 T G 1.037709 -6.0136e-06
19:54989560 T C 0.114942 1.9379e-06
19:54992155 A G 0.251724 -1.3694e-05
19:54992747 G A 1.615203 9.6990e-06
19:55000764 A G 0.208689 7.2867e-05
19:55001283 T C 0.259897 -1.7002e-05
19:55003092 G A 0.784716 1.9077e-05
19:55006103 T C 0.269969 3.2111e-05
19:55008518 C T 0.388137 -2.4513e-05
19:55010819 G A 0.224856 -2.2038e-05
19:55012392 C T 0.934523 -1.8290e-05
19:55012431 A G 0.270527 -2.7287e-05
19:55013827 C T 1.803772 9.0071e-05
19:55014124 A G 0.059459 8.8706e-05
19:55017508 C T 1.077262 -7.5764e-06
19:55018989 A G 0.256239 -2.9528e-06
19:55019261 T C 0.088567 -5.7397e-05
19:55023125 A G 0.319401 -8.1734e-06
19:55028760 C T 1.638660 -7.1033e-05
19:55028894 G A 0.119940 6.4572e-05
19:55032293 G A 0.912654 1.7010e-05
19:55032498 G T 0.564466 2.4968e-05
19:55034109 T C 0.444765 8.2392e-06
19:55035973 C T 1.062117 -2.4349e-05
19:55040019 T C 0.133718 5.9055e-05
19:55047372 T C 0.063198 8.8380e-05
19:55048056 A G 0.067489 -7.9028e-05
19:55050562 C T 1.049582 -1.7038e-05
19:55051144 T C 0.032519 -1.4292e-04
19:55052275 T C 0.317035 -4.7798e-05
19:55054628 A G 0.058462 -7.6272e-05
19:55054854 A G 0.165355 -2.3303e-05
19:55055906 C T 0.068596 4.4201e-05
19:55057343 G A 1.847515 -1.3206e-04
19:55060541 T G 0.300615 -1.2241e-04
19:55061433 A G 0.032350 3.4359e-05
19:55063691 T G 0.904413 -1.7567e-05
19:55067854 A G 0.180117 8.4479e-06
19:55074470 G A 0.242445 -3.5157e-05
19:55078483 G A 0.069664 -3.5939e-05
19:55078530 T C 0.043539 -7.6936e-05
19:55078730 T C 0.098658 5.7011e-05
19:55080578 G A 0.242948 -3.4111e-05
19:55081145 C T 0.241705 -3.2291e-05
19:55081933 T C 0.137737 4.8669e-05
19:55081960 C T 0.141460 -1.1428e-04
19:55087313 G T 0.177822 6.8349e-06
19:55097399 A G 0.121472 -3.7532e-05
19:55097584 G T 0.023408 -9.5771e-06
19:55098336 A G 0.020766 3.4774e-06
19:55100459 C T 0.189928 -7.8631e-06
19:55103756 G C 0.059712 -3.2308e-05
19:55106663 G A 0.180243 1.3761e-05
19:55106778 A G 0.080910 -4.8168e-05
19:55107854 T G 0.097876 5.6344e-05
19:55117029 G T 0.117662 -3.7297e-05
19:55117749 A G 0.098434 8.2309e-05
19:55119652 G A 0.883205 -3.8125e-05
19:55123084 T C 0.546276 -3.2758e-05
19:55123737 C T 0.122092 -3.3995e-05
19:55128823 G A 0.843480 -2.7125e-05
19:55143452 C T 0.554894 -3.9466e-05
19:55144623 T C 0.097097 7.9664e-05
19:55145454 A G 0.221052 1.1289e-05
19:55148487 A G 0.302900 1.6063e-05
19:55153092 A C 0.083757 9.5626e-07
19:55154764 A G 0.190649 4.5844e-05
19:55165325 T C 0.228232 2.6255e-05
19:55170096 T C 0.125786 -2.5085e-05
19:55170301 T C 0.051046 -9.2275e-05
19:55172539 A G 0.235249 1.0163e-04
19:55172578 G A 1.459855 -2.7121e-05
19:55173403 A G 0.256567 -4.8196e-05
19:55173768 A G 0.090894 -2.5540e-06
19:55173844 C T 0.376426 3.2162e-05
19:55174213 T C 0.903205 4.3955e-05
19:55174498 C T 0.495110 -9.4072e-06
19:55175740 T C 0.707847 1.0044e-07
19:55176262 G A 1.372444 -2.2307e-05
19:55178778 A G 0.139230 -2.1133e-05
19:55178804 A G 0.072163 -9.2333e-05
19:55183023 C T 0.042607 -1.1243e-04
19:55188900 T G 0.028098 1.8440e-05
19:55189808 T C 0.074847 -4.6919e-05
19:55190320 T C 0.133715 -3.5487e-05
19:55192341 T G 0.138276 -1.2009e-04
19:55192550 A G 0.440562 -3.7221e-05
19:55194681 G A 1.372083 3.7501e-06
19:55194821 A G 1.705143 4.2381e-06
19:55195741 A G 0.058264 -2.9676e-05
19:55198658 C A 0.075383 4.1436e-05
19:55198771 A G 0.114614 -8.0117e-05
19:55199427 C T 0.603304 -1.4212e-05
19:55202531 G C 0.025586 6.5256e-05
19:55202747 C G 0.201649 -1.4132e-05
19:55203594 T C 1.428793 -1.5344e-05
19:55206991 C T 1.477363 -1.1223e-05
19:55211155 C T 0.305325 1.7972e-05
19:55211267 T G 0.028348 7.5951e-05
19:55212754 G T 0.189117 -6.6434e-05
19:55213281 A G 0.063409 2.7464e-05
19:55215632 G A 1.487100 -2.1413e-05
19:55216687 A C 0.116737 -2.3112e-05
19:55217589 G A 0.211714 3.0493e-05
19:55218126 C T 0.489950 5.7516e-06
19:55220626 T C 0.108032 6.3300e-06
19:55224260 A G 1.112796 7.5038e-06
19:55224785 A G 0.730431 -6.1649e-05
19:55225108 A G 0.148285 -3.3672e-05
19:55227818 A G 0.049238 -3.2662e-05
19:55228948 A G 0.065999 3.9081e-06
19:55236747 A G 0.111865 -8.0839e-06
19:55237603 A G 0.068846 -1.6531e-06
19:55237616 T C 0.704861 -1.0438e-04
19:55252385 G T 1.205352 -7.0102e-07
19:55315307 G C 0.862763 -4.3500e-05
19:55316329 G A 0.660759 3.4057e-05
19:55320692 G A 0.529885 2.8505e-06
19:55324635 C T 1.020536 -2.0229e-05
19:55328993 C G 0.573999 4.1490e-06
19:55329021 G A 0.550048 3.9467e-06
19:55329892 G A 0.333878 -7.8171e-05
19:55331419 T C 0.638719 1.3281e-05
19:55332829 T G 0.639650 8.4321e-06
19:55357462 C T 0.064341 1.7113e-05
19:55362719 T G 1.240001 1.5411e-05
19:55363504 A G 0.065632 1.1479e-05
19:55367311 A G 0.157731 -4.1959e-05
19:55372167 G T 1.153592 -1.6137e-05
19:55373710 A T 0.116065 -3.5850e-05
19:55373812 T C 0.688005 -2.8283e-05
19:55378008 T C 0.593512 -1.0265e-05
19:55378621 T C 0.068193 2.2727e-05
19:55385962 G C 0.113426 3.2373e-05
19:55391100 T G 0.035788 -4.0168e-05
19:55391674 A G 0.506759 7.1761e-06
19:55398101 G A 1.391756 -4.7062e-05
19:55401170 G A 0.364790 3.1636e-05
19:55402691 G T 0.080319 -3.5704e-05
19:55404921 G C 0.242020 -1.0665e-05
19:55407358 G A 0.418134 -1.7839e-05
19:55414173 T C 0.100725 -1.1430e-05
19:55417731 A G 0.165780 -1.1970e-05
19:55418054 C A 0.148097 -2.6963e-05
19:55423488 C T 0.285960 -6.1919e-04
19:55424307 A G 0.028108 -6.7460e-05
19:55426595 G C 0.233905 2.9166e-06
19:55427480 C A 1.098603 3.6747e-06
19:55427510 A G 1.122144 -3.1621e-05
19:55432460 G A 0.163531 -5.0490e-05
19:55432529 T C 0.117801 -1.0171e-04
19:55433696 T C 0.159957 -1.5174e-04
19:55434575 A G 0.945160 -7.7687e-05
19:55435641 G A 1.086340 -1.2585e-04
19:55441769 A G 1.084390 -1.0916e-04
19:55443424 G A 1.158957 -1.9650e-04
19:55443467 A G 0.456651 -1.5830e-04
19:55447342 T C 0.157929 6.0648e-05
19:55447840 C A 0.459667 -1.1637e-05
19:55449755 A G 1.227479 -2.9208e-05
19:55450655 C T 0.024557 -8.4140e-05
19:55450727 T C 0.059170 -9.1131e-07
19:55451232 T C 0.437596 1.0607e-05
19:55451256 T G 0.029286 -2.4983e-05
19:55451720 T C 0.027738 2.2257e-05
19:55451797 T C 0.689450 -2.0643e-06
19:55458801 A G 0.184641 1.5502e-05
19:55458816 A G 0.093952 3.7096e-06
19:55460302 A C 0.046314 -3.9851e-05
19:55461029 A G 0.127386 -1.5056e-06
19:55467607 C T 0.063857 -5.7380e-05
19:55469212 A C 0.314293 3.0322e-05
19:55477483 G A 0.437557 7.0400e-06
19:55480476 G T 0.427800 3.6745e-05
19:55481669 C T 0.994521 -3.6137e-05
19:55484163 T C 0.032668 2.9066e-05
19:55486167 C G 1.448410 -1.9265e-05
19:55491109 A C 0.069741 2.0704e-04
19:55493728 T C 0.219328 2.8620e-05
19:55496766 T C 0.144702 -2.6227e-05
19:55497855 G A 0.078317 -1.5531e-04
19:55498744 A G 0.491371 2.0065e-06
19:55500215 G A 0.601172 -5.9713e-05
19:55501424 A G 0.027793 4.2989e-05
19:55507000 T G 0.033529 3.0631e-05
19:55507126 T C 0.413853 1.7849e-06
19:55507471 C A 0.441224 -2.5062e-05
19:55508003 G A 0.034515 -1.9954e-05
19:55509865 A G 0.671335 -3.1054e-05
19:55512232 A C 0.803580 -3.1724e-05
19:55524012 A G 0.032951 -3.1410e-05
19:55524375 T C 0.453841 -3.3768e-05
19:55525337 A G 0.042996 -7.5590e-06
19:55525818 T C 0.059170 -2.5466e-06
19:55526826 C G 0.174602 2.6604e-05
19:55527081 T C 1.636064 -1.2483e-05
19:55528959 T C 0.093990 -2.7577e-05
19:55530035 T C 1.644136 -7.0174e-06
19:55535112 C T 1.624320 -1.6040e-05
19:55536595 A G 1.667570 -2.1965e-05
19:55536684 T G 0.032003 -1.8588e-05
19:55538877 T C 0.149918 1.0162e-04
19:55541055 G A 1.200760 -7.2419e-06
19:55544095 G A 0.279699 -2.8026e-05
19:55549383 C A 0.053983 -1.5698e-05
19:55549758 A G 1.019689 -3.6530e-05
19:55550312 G A 1.660705 -5.0970e-05
19:55553019 A C 1.377744 -3.3986e-05
19:55559034 A C 0.209916 2.8863e-05
19:55560202 G A 0.032165 -4.5632e-05
19:55564670 A G 0.081027 4.0839e-05
19:55564724 C T 0.038342 -1.0379e-04
19:55565352 A G 0.205524 -3.8541e-05
19:55568085 T G 0.146922 -2.4153e-05
19:55569915 A C 1.345345 -1.5182e-04
19:55574468 A G 0.302569 -7.1278e-06
19:55574496 A G 0.041117 -4.9377e-06
19:55574823 T C 0.267340 1.3149e-05
19:55574907 A G 1.702563 -7.2668e-05
19:55578437 C T 1.454551 6.4061e-05
19:55578740 T C 0.074286 6.5811e-05
19:55581511 C T 0.791399 4.4697e-05
19:55583173 G A 0.330353 2.9036e-05
19:55583452 A G 0.277113 -2.5151e-05
19:55585834 T C 0.198890 -4.2267e-05
19:55587822 A G 0.306308 7.8149e-05
19:55590599 A G 1.408062 7.6502e-05
19:55593837 C G 0.035064 -3.0501e-05
19:55594996 G C 0.403161 1.6030e-04
19:55598724 G A 0.962414 5.1323e-05
19:55599578 A C 0.190737 9.6866e-06
19:55599594 C T 0.959334 4.5625e-05
19:55600446 T C 0.086438 -7.5021e-05
19:55613104 A G 0.088492 -3.5999e-05
19:55618114 C T 0.029799 4.4183e-05
19:55624429 A G 0.240134 1.5695e-04
19:55625764 T C 0.025924 1.9294e-05
19:55625845 T C 0.180775 5.4984e-05
19:55626826 A G 1.794661 1.1619e-04
19:55632393 A G 0.529937 4.1217e-06
19:55633043 T C 0.271871 -3.7454e-05
19:55634095 T C 0.158354 -6.3995e-06
19:55640310 T G 0.479206 -1.1089e-05
19:55655137 C T 0.201146 -1.8246e-04
19:55661080 C T 0.283581 -5.9568e-06
19:55661477 A G 0.090183 3.0553e-05
19:55665410 T C 0.132164 -6.6711e-05
19:55668805 C T 0.395768 1.1178e-05
19:55671374 T C 0.340989 -1.9168e-05
19:55673654 C T 0.054506 1.0872e-04
19:55673746 A C 0.291047 -7.9343e-05
19:55674124 C T 0.136468 -7.0893e-05
19:55678688 G C 0.209358 8.0357e-06
19:55681925 G A 0.157214 -3.2526e-05
19:55682966 G A 0.355838 -1.1341e-04
19:55684200 A G 0.230380 1.7602e-04
19:55690030 T C 0.030325 1.3385e-05
19:55690424 A G 0.052520 9.7080e-05
19:55693244 C T 0.384015 1.4632e-05
19:55693469 T C 0.023515 1.0205e-04
19:55697279 T C 0.205657 5.3074e-05
19:55697766 A T 0.206238 5.7256e-05
19:55698955 T C 0.048115 -2.2323e-04
19:55699087 T C 0.193771 7.0119e-05
19:55702910 A C 0.264980 -3.4659e-05
19:55709928 T C 0.818536 5.8260e-05
19:55710074 A G 0.242672 3.4438e-05
19:55710348 T C 0.059050 2.7176e-05
19:55713385 G A 0.146189 2.4861e-05
19:55713411 A G 0.249868 1.3642e-04
19:55713535 A G 0.917353 6.5206e-05
19:55715309 T C 0.358636 -2.5869e-05
19:55715342 T C 0.058531 1.5041e-05
19:55715359 G A 0.093617 -2.3752e-05
19:55715464 C T 0.259355 3.6054e-05
19:55718806 C T 0.102381 -6.2482e-05
19:55725410 G T 0.479599 -5.6830e-04
19:55725499 A C 0.046768 -9.0748e-05
19:55726220 T C 0.559775 -9.9429e-05
19:55729243 A G 0.162083 4.2387e-04
19:55729298 T C 0.463325 -3.9749e-05
19:55733127 A G 0.039261 -1.0324e-05
19:55734499 T C 0.210214 3.9665e-05
19:55738181 A G 0.347977 4.4499e-05
19:55738425 A G 1.136081 7.4037e-05
19:55738634 C T 1.820766 6.1168e-05
19:55739048 A G 0.108444 -6.6559e-06
19:55739515 C T 1.190045 2.5436e-05
19:55742632 A G 0.064977 -8.7369e-05
19:55745682 G A 0.793025 -1.6402e-05
19:55751123 A G 1.823947 3.2653e-05
19:55760320 A G 0.048316 6.5543e-05
19:55762781 A G 0.040017 1.4811e-05
19:55767213 A G 0.369652 5.9238e-05
19:55768856 T C 0.124410 -5.0049e-06
19:55774505 C T 1.060043 8.1343e-06
19:55774949 C T 0.129736 -2.6877e-05
19:55781939 A C 0.126370 2.1177e-05
19:55783552 C A 0.656113 -3.5870e-05
19:55788306 A G 0.126886 -2.2231e-05
19:55798565 T C 0.283633 -1.3553e-05
19:55800329 C T 0.989873 -1.6853e-05
19:55807361 A G 0.258063 -1.2246e-05
19:55807587 G C 0.071286 5.9490e-06
19:55808825 T C 0.063503 -1.5753e-05
19:55812671 C A 0.131258 -2.6758e-05
19:55815159 A C 0.064665 -1.1455e-05
19:55817676 A G 0.177387 -1.6744e-05
19:55819845 T C 0.744452 -4.8883e-07
19:55824332 G T 1.016180 3.9694e-06
19:55831576 C A 0.785894 3.2355e-05
19:55833664 G A 0.718950 4.1626e-06
19:55834185 A G 1.085289 -1.0121e-05
19:55839272 C T 0.955394 -1.1040e-04
19:55842765 T C 0.911144 -2.2648e-05
19:55845386 G A 0.757818 -6.2858e-06
19:55850269 A G 0.576861 1.5814e-05
19:55850651 T C 0.143037 3.7526e-04
19:55850763 T G 0.108145 -2.6596e-05
19:55852347 T C 0.046083 5.6211e-05
19:55854313 A G 0.915740 1.1144e-05
19:55857226 T C 0.051883 -2.9472e-05
19:55857436 A G 0.025869 -1.7499e-05
19:55859226 A G 0.038501 5.2751e-05
19:55859439 A C 0.815385 -1.3305e-05
19:55865527 T C 1.101586 2.8185e-05
19:55868460 G A 0.235223 -6.6058e-05
19:55869892 T C 0.254055 2.0556e-05
19:55870260 A G 0.067697 -9.2878e-06
19:55870351 C T 1.741353 -2.5008e-05
19:55872591 T C 0.146604 -9.3212e-06
19:55874986 T C 0.293260 9.7023e-05
19:55876240 T C 0.654240 -3.1764e-05
19:55879672 T C 0.043035 1.0718e-05
19:55883509 T C 0.994787 8.3381e-06
19:55888095 T C 0.895548 8.4570e-05
19:55889451 A G 0.128824 -1.9862e-03
19:55890834 A G 1.882903 -8.2051e-06
19:55896766 G A 0.129739 -4.5927e-05
19:55896795 T C 0.139577 -1.4248e-05
19:55897327 G A 0.723231 2.6072e-05
19:55899102 T C 0.068820 5.3732e-05
19:55899872 G A 0.327461 3.3724e-05
19:55901373 T C 0.073137 -1.9849e-04
19:55902941 A G 0.110826 -1.1565e-05
19:55909782 G T 0.076876 -2.4681e-06
19:55911526 C T 0.108814 -1.5677e-05
19:55912332 T C 1.038138 -2.4044e-06
19:55912946 G T 0.167276 -6.7924e-05
19:55913678 A C 1.324767 1.6278e-05
19:55921631 A G 0.893150 5.3600e-05
19:55922885 C T 0.096912 -8.6173e-08
19:55931463 T G 0.246590 1.2549e-05
19:55931885 T G 1.251124 1.2124e-04
19:55935083 G A 0.047346 -5.3398e-05
19:55935184 T C 1.166621 1.0411e-04
19:55937417 G T 0.083503 -1.7917e-05
19:55940893 T C 0.085250 -6.1029e-05
19:55952724 T C 0.080326 3.0065e-05
19:55955282 C G 0.987780 -2.8383e-05
19:55957875 G A 0.363664 -4.2690e-05
19:55958470 T C 0.454662 -3.4696e-05
19:55958845 C T 0.080670 7.9086e-05
19:55965980 A G 0.100057 9.0525e-05
19:55966971 T C 0.408874 -2.7049e-05
19:55969513 A G 0.831013 -4.6099e-05
19:55969746 A G 0.474162 -5.7649e-06
19:55971391 G A 0.818241 1.0007e-07
19:55972983 A C 0.069621 1.5569e-05
19:55973305 T C 0.149256 -5.4836e-07
19:55976231 A C 0.164884 2.6911e-05
19:55976645 A G 0.249754 -3.6359e-05
19:55977909 A G 0.264539 -1.9822e-05
19:55979224 T C 1.070228 4.5723e-04
19:55980728 T C 1.353018 4.8328e-05
19:55981714 A G 0.148324 -5.2280e-05
19:55986637 C T 0.489677 8.5755e-05
19:55989204 C T 1.634110 1.3751e-05
19:55989392 T C 0.048203 4.8130e-07
19:55989580 A G 0.091387 -9.7551e-06
19:55990603 A G 0.051169 4.5933e-06
19:55992992 T C 0.176429 -3.9348e-05
19:55993436 T G 0.048164 1.2817e-05
19:55995710 G A 0.050202 -1.0467e-05
19:55996064 C T 1.056940 -4.2324e-06
19:55996228 A G 0.021325 3.9045e-07
19:55996939 A G 1.357182 1.7515e-05
19:56000157 A G 0.067213 -1.9370e-04
19:56003671 T C 0.063003 4.2655e-05
19:56003736 A G 0.053139 -9.4501e-06
19:56004012 C T 1.569071 -7.7824e-05
19:56004856 C T 0.845723 -4.4913e-05
19:56009465 A G 0.127753 2.3528e-05
19:56010500 G A 0.961278 -2.3786e-05
19:56011279 T C 0.021230 -3.6653e-05
19:56011460 T C 1.187585 -1.4467e-05
19:56011573 T C 0.052218 1.0395e-05
19:56012597 G A 1.284601 -5.2332e-05
19:56018195 A G 0.236080 -5.4424e-05
19:56020611 A G 1.378137 -3.8482e-05
19:56025414 A G 0.355819 -8.8160e-07
19:56026466 T C 0.052396 6.8850e-05
19:56028468 G A 0.052571 -3.6687e-05
19:56028918 T C 0.025791 5.4153e-05
19:56030803 A G 0.033895 4.7852e-05
19:56031838 C G 0.069832 5.8633e-06
19:56031901 T C 0.026570 -4.3395e-05
19:56032711 G A 1.616940 -1.0198e-04
19:56038100 G A 0.035093 -4.9635e-05
19:56039282 G A 0.051396 2.5370e-05
19:56040126 T C 1.668106 -9.0787e-06
19:56042540 A G 0.073331 -4.5593e-06
19:56042734 C T 0.110106 2.4243e-05
19:56045415 T C 0.056590 3.3991e-05
19:56045496 T C 0.037031 6.4431e-05
19:56047448 G A 1.792210 -5.2776e-05
19:56048346 T C 0.204713 1.9065e-05
19:56050844 G A 1.799870 -6.5344e-05
19:56051946 G A 0.090076 1.3455e-05
19:56052282 T C 0.036109 1.4728e-04
19:56056257 C G 0.053367 3.5037e-05
19:56056869 C G 0.046736 2.1726e-05
19:56059310 A G 0.162151 3.7984e-05
19:56059834 T C 0.352041 -1.2690e-05
19:56060899 G T 0.325231 3.7843e-05
19:56061808 C T 1.031737 3.0421e-05
19:56063184 T C 0.060124 1.4126e-05
19:56064922 C T 0.618683 -1.7448e-05
19:56066163 A G 0.780276 -8.9712e-06
19:56067766 A C 0.569805 -2.6556e-05
19:56072587 G A 0.177802 2.4110e-05
19:56073901 T C 1.058599 -3.2376e-05
19:56078364 A G 0.033639 -4.4940e-05
19:56078395 T G 0.202178 -2.2999e-05
19:56080145 A G 0.174511 -1.4128e-05
19:56080159 T C 0.136497 5.6889e-06
19:56080419 A G 0.828501 -8.2985e-06
19:56087656 C T 0.068687 -7.8170e-05
19:56091782 A G 0.162784 2.8319e-05
19:56095469 T C 0.407611 1.7864e-04
19:56099884 A G 1.672637 4.8117e-05
19:56106221 C G 0.708103 9.0723e-05
19:56108614 A G 0.331115 6.1395e-04
19:56108704 A G 0.043354 3.7497e-05
19:56109931 G A 0.121949 -4.0623e-05
19:56111420 T G 1.884133 3.6409e-05
19:56122538 A G 0.292014 1.3985e-05
19:56123746 C T 1.797520 3.2297e-05
19:56129074 C T 0.059530 -5.7399e-05
19:56131709 A G 0.134738 -2.8897e-05
19:56131965 T C 0.289635 8.8039e-05
19:56132661 A G 0.455885 1.5707e-04
19:56133203 G C 0.100680 -2.2273e-05
19:56141323 C G 0.114919 -1.0172e-04
19:56148389 A G 1.544394 -3.1465e-05
19:56149601 C G 0.066103 1.9786e-05
19:56154718 A G 0.578925 2.1583e-06
19:56160399 C T 1.948068 -9.5281e-06
19:56161898 T C 0.291718 -9.3875e-05
19:56161977 C T 0.214892 -8.6545e-05
19:56169438 A G 0.213574 -9.9222e-05
19:56169578 T G 0.116951 -2.0167e-04
19:56169604 T C 0.320499 3.6773e-05
19:56172058 A G 0.071507 -9.4369e-05
19:56173551 T C 1.888171 2.3926e-05
19:56181408 C T 0.230939 2.1673e-05
19:56185250 A G 1.601844 5.4445e-06
19:56188985 G C 0.054035 7.6368e-06
19:56190956 A C 0.061335 -1.9803e-05
19:56191270 T C 0.400445 -1.2735e-06
19:56195240 C T 0.127139 -4.1055e-05
19:56196150 T C 0.066447 8.4641e-06
19:56202647 G C 0.058050 1.7284e-05
19:56203985 G A 0.240871 6.2254e-04
19:56206137 C G 0.053931 -1.6118e-05
19:56209583 A T 1.162625 2.0573e-05
19:56214609 G T 0.141833 -4.2744e-05
19:56214705 C T 0.207585 6.5290e-06
19:56220533 G T 0.056577 4.5516e-05
19:56221134 G A 0.076635 -9.9935e-05
19:56221584 G T 0.709849 -6.1476e-05
19:56222066 G A 0.312634 -1.1457e-05
19:56222998 T C 0.289216 -3.4429e-05
19:56223314 A G 0.027917 -7.7330e-05
19:56223555 A G 0.109632 -1.6497e-05
19:56230992 A G 0.035161 9.6732e-05
19:56231491 C T 0.769795 -3.7125e-05
19:56236863 A G 0.145514 -2.4226e-05
19:56237665 C A 0.094737 4.3350e-05
19:56241427 A G 0.089988 1.9588e-05
19:56249445 G A 1.296957 8.1677e-07
19:56250653 A G 0.073240 7.7527e-05
19:56251554 C A 0.549645 8.9416e-06
19:56255801 A G 0.031951 3.1871e-05
19:56256872 T G 1.399633 2.1476e-05
19:56257259 T C 0.649115 1.3453e-05
19:56258762 C T 0.091611 3.9059e-05
19:56261669 T C 0.754050 5.8617e-05
19:56265664 G A 0.102812 1.4718e-05
19:56267547 T C 0.660984 2.4452e-05
19:56269096 T C 0.587851 3.0414e-05
19:56273293 A G 0.742067 -2.9558e-06
19:56288091 T C 1.328129 1.5612e-05
19:56288941 T C 0.353813 1.5047e-05
19:56292915 C G 0.057651 3.0980e-05
19:56294481 T C 0.026167 -4.2406e-06
19:56294561 C T 0.896759 3.3841e-05
19:56296608 T C 0.498570 -7.9003e-06
19:56297164 G T 0.024359 2.0377e-05
19:56301501 A G 0.334624 -1.6063e-08
19:56303592 T C 0.103371 -9.7062e-06
19:56306196 C T 1.110476 3.2079e-06
19:56308477 G A 1.963589 7.6715e-05
19:56311023 C G 0.039485 3.2042e-05
19:56313528 A G 0.934089 5.1727e-07
19:56313790 C T 0.202298 2.4242e-05
19:56314337 C G 0.179214 -1.5598e-05
19:56316519 T C 0.213340 3.3801e-05
19:56320200 T C 0.075486 1.6033e-06
19:56320663 A G 0.726299 -2.8733e-05
19:56321414 A C 1.867693 -1.6057e-05
19:56323867 C T 0.091634 -3.9131e-05
19:56326167 T C 0.288009 1.3135e-06
19:56330001 C T 0.218449 1.3524e-05
19:56331935 G A 0.295964 -3.5515e-05
19:56332178 A G 0.040575 5.9370e-05
19:56332935 A C 0.059537 6.6454e-06
19:56340752 C T 0.141888 -4.6500e-05
19:56342061 A C 0.208118 -1.4764e-05
19:56342135 G A 0.111582 1.9178e-05
19:56343632 T C 0.679693 1.7495e-05
19:56343909 C A 0.173654 -6.3061e-05
19:56344308 G A 0.199364 6.2911e-05
19:56345892 C A 0.152635 9.1504e-06
19:56348118 T C 0.318194 8.0708e-06
19:56350289 G A 0.253068 -6.0222e-06
19:56350674 C A 0.059602 2.5600e-06
19:56352167 G C 0.433853 -2.9297e-05
19:56358208 C G 0.439572 -1.0626e-05
19:56360663 T C 0.057281 4.2778e-05
19:56363259 C T 0.061118 2.9927e-05
19:56364210 A C 0.060562 8.9516e-05
19:56364290 C T 0.354598 2.3826e-05
19:56368427 T C 0.909200 -5.6850e-06
19:56368863 A G 0.519207 1.1741e-05
19:56368948 T C 0.775498 1.1016e-05
19:56369189 A G 0.756247 6.8658e-06
19:56369314 A G 0.514773 -1.1154e-05
19:56369908 C G 0.130719 -1.3629e-04
19:56370685 A G 0.294961 -4.9612e-05
19:56370758 G A 0.647946 1.2658e-06
19:56372613 C A 0.853178 2.8975e-05
19:56372705 T C 0.879956 9.0451e-05
19:56373462 A G 0.095195 -2.5775e-05
19:56375103 C T 0.343443 4.0905e-05
19:56377203 A G 0.330418 6.7809e-05
19:56378576 A G 0.188117 4.6523e-07
19:56379267 T C 0.036112 3.3770e-05
19:56387677 T G 1.777338 8.7769e-05
19:56388262 T C 0.283120 2.2629e-05
19:56390237 T A 0.544108 -4.3574e-05
19:56390707 A G 1.336597 1.1833e-05
19:56392038 T G 0.080475 2.1749e-05
19:56393051 C T 1.715533 6.1597e-06
19:56393381 G C 0.069797 -2.7530e-05
19:56397196 T C 0.836846 2.2484e-06
19:56401699 C T 0.338078 1.1682e-04
19:56401993 C T 0.025719 1.1114e-06
19:56402522 A G 0.326763 -3.3699e-05
19:56403361 A G 0.029916 1.1368e-04
19:56408295 C T 0.447803 -1.6685e-05
19:56410010 C T 1.711261 2.5211e-04
19:56410828 G A 0.110956 3.4615e-05
19:56411757 A G 1.279265 -1.1847e-06
19:56413583 G A 1.753287 4.6552e-05
19:56413659 T C 0.353446 5.8947e-05
19:56413791 G T 0.059621 5.9504e-05
19:56414856 C T 1.177387 1.0616e-04
19:56419263 C T 0.213223 3.0487e-07
19:56420877 A G 0.140875 -7.3093e-05
19:56421775 T C 1.390334 2.9065e-05
19:56422976 G A 0.955010 1.1123e-05
19:56424443 C T 1.221948 2.4806e-05
19:56425689 A G 0.167968 4.3793e-06
19:56426045 C T 0.135809 4.6000e-05
19:56438000 A G 0.205222 3.9779e-05
19:56441411 C T 0.297902 1.8615e-06
19:56446421 G A 0.044142 4.7932e-05
19:56446611 C A 0.977260 -4.0754e-05
19:56450522 A C 1.140664 9.2356e-05
19:56451049 G A 0.117860 -3.0022e-05
19:56451081 G A 0.172528 1.5481e-06
19:56455447 G A 0.268219 8.5246e-05
19:56459458 T C 0.121294 -2.7393e-05
19:56459614 C G 1.153800 -1.6313e-05
19:56459703 G A 0.400500 3.4409e-05
19:56466227 G A 0.121307 -2.1312e-05
19:56467375 T C 0.164728 3.6276e-05
19:56468170 T C 0.084568 4.0446e-05
19:56469305 G A 0.043899 -5.5669e-06
19:56469996 A G 1.153638 -5.1367e-06
19:56471877 G A 0.123248 -3.5066e-05
19:56474236 A G 0.309271 1.0904e-04
19:56475256 A G 1.028407 -4.9772e-05
19:56477499 A G 0.096347 3.9657e-05
19:56477710 C T 1.029890 -4.4817e-05
19:56478537 G A 0.868920 -1.4579e-04
19:56481508 A G 1.362719 1.4355e-06
19:56483079 A G 0.154527 -2.3925e-05
19:56485077 G A 0.146861 -5.6182e-05
19:56487603 G A 1.122524 -1.9390e-04
19:56496302 T G 0.050260 -1.3413e-05
19:56496883 C T 0.057794 -4.9367e-05
19:56498143 G C 0.117899 2.6380e-05
19:56499279 C G 1.453925 -1.9247e-05
19:56501185 T C 0.658683 -6.5944e-05
19:56505712 A G 0.515224 6.1838e-06
19:56513085 G A 0.201646 7.4286e-05
19:56515331 T C 0.096856 9.4014e-05
19:56517358 T C 0.024976 4.0868e-05
19:56520773 A G 0.758935 4.1600e-05
19:56522968 G A 1.899174 -1.5471e-05
19:56524995 T C 0.755092 3.8297e-05
19:56527345 T C 0.148922 -2.0160e-05
19:56527854 G T 0.027469 3.7233e-05
19:56528005 C T 0.841737 1.0418e-05
19:56532767 T C 0.116740 -2.0337e-05
19:56534524 A G 1.655814 1.7153e-05
19:56535363 A G 0.108645 -2.5450e-06
19:56537445 C T 0.153670 -3.9168e-05
19:56537528 G A 0.376864 -9.4760e-06
19:56538832 T C 0.106655 1.7517e-05
19:56539240 T C 0.959850 -9.6267e-06
19:56543317 C T 0.830221 -1.4961e-05
19:56543982 T G 0.071059 2.5374e-05
19:56545821 G A 0.333576 6.9573e-06
19:56546097 A G 0.287759 -1.4293e-05
19:56549510 C T 0.335289 -1.3603e-05
19:56549532 G A 0.453363 -3.6775e-05
19:56549783 A G 0.030994 1.1856e-05
19:56552190 G A 0.071163 2.2966e-05
19:56552230 G A 1.173570 -5.4059e-05
19:56552456 T G 0.296574 -3.5727e-05
19:56552902 T C 0.189662 -3.8172e-05
19:56557101 T C 0.334105 2.1146e-04
19:56559558 T C 0.748464 -4.0186e-05
19:56562106 A G 0.184248 1.3183e-05
19:56564818 A G 0.112374 -9.9655e-06
19:56565127 A G 0.413353 4.6442e-06
19:56565164 A G 1.953797 4.0264e-05
19:56565625 A G 1.077992 2.1755e-05
19:56566080 G A 0.141401 -3.4225e-05
19:56568850 A C 0.269884 -4.3973e-07
19:56571844 T C 0.505753 -2.2879e-05
19:56572832 A G 0.527801 4.1595e-05
19:56572875 A G 0.289933 1.5526e-05
19:56577290 A G 0.420075 -6.0004e-05
19:56577374 C T 0.729710 -8.5248e-06
19:56577994 G A 0.239300 -5.5932e-05
19:56578370 A G 0.306441 -4.0684e-06
19:56582814 A G 0.658560 -1.8437e-05
19:56585505 T C 0.321745 7.4529e-05
19:56587706 G A 0.530979 -2.8130e-05
19:56588651 A G 0.085509 3.4276e-06
19:56589690 A G 1.783882 -4.5454e-05
19:56595717 C T 1.190818 2.3909e-05
19:56596459 C T 1.469716 1.8966e-04
19:56596519 C T 0.284256 8.8482e-05
19:56598660 C A 1.970399 7.1732e-05
19:56600527 A G 0.171226 2.4598e-05
19:56603034 A G 1.796170 -2.4339e-05
19:56605032 C G 0.283341 8.4439e-05
19:56608900 A G 0.398010 1.2184e-05
19:56613471 A G 0.060270 -4.1602e-05
19:56616052 T C 0.042263 8.3806e-05
19:56618272 T C 0.283568 8.6293e-05
19:56619927 A G 0.020406 6.9218e-05
19:56620550 A G 0.161742 -5.1115e-06
19:56621795 C G 0.130525 -1.2797e-05
19:56626448 C A 1.809546 -2.1711e-05
19:56636759 T G 0.177822 2.4294e-05
19:56648917 C G 0.149434 8.5122e-06
19:56649219 A G 0.121661 -2.5794e-05
19:56652592 A G 1.934027 4.1744e-05
19:56654696 G A 0.239747 -2.6564e-05
19:56656013 A G 0.052390 -8.4501e-05
19:56659742 G A 0.351164 -2.9779e-05
19:56665569 T G 0.075925 -1.6632e-05
19:56666151 G T 0.931038 1.3129e-04
19:56666739 G A 0.071783 -3.5786e-05
19:56673838 G A 0.088418 2.1914e-05
19:56674598 G A 0.197692 -2.5984e-05
19:56676520 G T 0.350346 -4.8529e-05
19:56678091 G A 0.221192 -2.3673e-05
19:56678113 G A 0.274720 -5.7396e-05
19:56682030 A G 0.082166 1.9762e-05
19:56685475 G C 0.477401 -9.6555e-05
19:56685777 T C 0.360467 -3.4525e-05
19:56687106 C T 0.899872 -1.6566e-04
19:56688372 A C 0.088882 -3.6340e-05
19:56688669 G A 0.594320 -1.0473e-04
19:56691912 C G 1.602577 -6.6574e-05
19:56693620 G C 0.720034 -1.6456e-04
19:56693881 C T 0.355235 -7.7283e-05
19:56693894 A C 0.075301 -3.8059e-06
19:56694505 T C 0.789640 -5.8510e-07
19:56699244 T C 0.419556 5.8493e-05
19:56702323 T C 0.712004 1.5714e-05
19:56702440 T C 0.063416 -3.6853e-06
19:56702911 T C 0.079709 -2.1633e-06
19:56703248 A G 0.652273 1.2363e-05
19:56703836 T G 0.658501 2.2648e-05
19:56704399 A G 0.049371 -2.1206e-05
19:56704679 A C 0.031899 -6.3652e-06
19:56711247 C G 0.665821 2.6830e-05
19:56711286 T C 0.041023 -1.2796e-05
19:56716921 G T 0.100979 9.3563e-06
19:56716982 A C 0.408669 6.9456e-05
19:56717325 G T 0.048083 -1.3270e-05
19:56718585 G A 0.786257 2.6680e-05
19:56719405 C A 1.048677 -3.0435e-05
19:56723329 A G 0.136266 2.3948e-05
19:56723481 G A 0.207952 -1.0963e-05
19:56723652 C A 1.341602 5.6326e-07
19:56728449 C T 0.723855 4.6651e-05
19:56729657 C T 1.375884 2.4041e-05
19:56733374 A G 0.024710 -1.1064e-04
19:56733425 A C 0.575657 2.4321e-04
19:56734713 T C 0.053432 5.9936e-05
19:56735015 C T 0.094406 -2.9939e-05
19:56738298 T C 1.474247 1.5941e-05
19:56743681 A C 1.569717 7.9384e-06
19:56744689 G A 0.114896 -5.1570e-05
19:56745435 T C 0.413113 1.2868e-04
19:56750672 C T 1.371116 1.7222e-05
19:56752041 T C 1.328051 -1.7102e-05
19:56754111 G T 1.276129 3.9129e-05
19:56755134 A G 0.172031 -3.7454e-05
19:56755451 T C 0.074071 -7.3624e-05
19:56755536 T C 0.123180 -1.8047e-05
19:56757649 G A 0.255158 -2.8593e-06
19:56758938 A G 1.421643 7.2087e-06
19:56758980 C T 0.128795 -6.4435e-05
19:56759027 A G 0.088044 -5.0224e-05
19:56761123 A G 0.603736 -4.3106e-06
19:56761522 G A 0.031873 2.3578e-05
19:56761582 A C 1.603632 -2.5592e-06
19:56762676 C T 1.276337 1.2336e-05
19:56764791 A G 0.031717 5.6976e-05
19:56765070 T C 0.778429 -7.6998e-06
19:56768215 T C 1.193924 -1.2314e-05
19:56776670 T C 0.287139 -5.2189e-05
19:56777592 C T 0.121193 6.6651e-05
19:56779041 C T 1.007319 1.8054e-05
19:56783405 A C 1.845025 1.0188e-05
19:56783477 T G 0.137153 -6.4222e-05
19:56784855 A G 0.194437 1.3003e-05
19:56785221 C T 0.028978 -6.5100e-06
19:56795496 A G 1.785862 2.5808e-06
19:56799304 C A 0.375495 -3.4923e-05
19:56803373 A G 1.068995 3.0068e-05
19:56804764 A C 0.112647 4.3243e-05
19:56805320 G T 0.078291 1.1907e-05
19:56805360 T C 0.059923 3.3725e-05
19:56811437 C A 0.049942 -2.2979e-05
19:56812752 G A 0.042415 5.2734e-05
19:56813193 C T 0.070303 3.5989e-05
19:56815923 A G 0.141836 -1.1116e-05
19:56817112 C G 1.016930 1.5336e-05
19:56820749 C T 0.202860 -1.1142e-05
19:56822698 C T 0.077431 -1.5198e-04
19:56824941 A G 0.068807 2.3614e-05
19:56826532 T C 0.094818 3.0783e-05
19:56829817 G A 0.753803 2.1617e-05
19:56833791 A G 0.041182 -4.4219e-06
19:56837117 C T 0.247946 -3.7833e-05
19:56838477 C G 0.031659 -4.3344e-05
19:56841509 T G 0.156393 -2.2305e-05
19:56845170 C G 1.074944 -3.5927e-06
19:56863358 A G 1.647930 8.6681e-06
19:56863668 T C 0.135780 -3.2108e-05
19:56866383 A G 0.045723 -8.3803e-06
19:56873089 T G 0.084805 9.0329e-05
19:56879067 A G 0.226592 -2.8643e-05
19:56880621 T C 0.107415 6.6165e-07
19:56880744 C G 0.084078 -1.0211e-04
19:56882697 G A 0.593612 3.9101e-05
19:56883937 C T 0.099576 -4.7068e-05
19:56888450 G A 0.147854 1.0772e-04
19:56888650 T C 0.149253 -4.0587e-05
19:56889278 T C 0.042928 -7.1409e-05
19:56892129 T G 0.026050 -3.7124e-05
19:56892530 A G 0.080261 1.0916e-05
19:56895496 T C 0.244356 -5.6845e-06
19:56898324 T G 0.451393 -2.3275e-05
19:56900486 T C 0.938584 1.2953e-05
19:56906405 T G 0.045613 2.0366e-05
19:56913567 C T 0.027803 -8.7167e-05
19:56914994 C T 0.052111 9.3310e-05
19:56915855 A C 0.975576 -2.0537e-05
19:56927956 T C 1.596125 2.8747e-04
19:56941678 G A 0.067632 -2.8029e-05
19:56947939 G A 0.076694 -3.3457e-05
19:56949121 C T 0.034223 4.6683e-05
19:56952615 G A 0.023934 3.1618e-05
19:56953585 C T 1.038991 1.4691e-05
19:56953863 C T 1.909843 3.6765e-05
19:56953963 A G 0.937088 -2.0530e-05
19:56961411 A G 0.931362 -1.9542e-05
19:56972628 C T 1.701095 -8.1711e-06
19:56978267 T C 0.045801 -4.9032e-05
19:56993038 G A 1.245269 -2.2784e-05
19:56995700 C T 0.541882 -7.2333e-05
19:56997973 C T 1.593265 -2.5057e-06
19:56999597 A G 1.389675 -5.5340e-06
19:57002837 T C 0.060027 4.7440e-05
19:57003143 C T 0.144627 3.6742e-05
19:57007329 A G 0.042961 -9.2128e-05
19:57008320 C T 0.399672 1.7851e-05
19:57008548 G A 0.911352 -4.6999e-05
19:57010829 T C 0.916471 4.6494e-05
19:57024450 C A 0.081981 3.4615e-05
19:57037103 G C 0.385089 4.5230e-04
19:57039314 G A 0.497249 -1.5284e-04
19:57050430 T C 0.026936 1.6886e-05
19:57050515 G C 0.516165 -1.4482e-04
19:57051287 G A 1.456989 -2.1801e-05
19:57055305 T G 0.054460 -3.3205e-05
19:57057256 A G 0.517558 -1.4611e-04
19:57058998 G C 0.384576 4.1689e-06
19:57062647 G A 0.559652 -2.9119e-05
19:57075629 A T 0.647531 5.0987e-05
19:57079948 A G 1.472958 -2.9175e-05
19:57084609 G A 0.056362 1.8122e-05
19:57085769 C G 0.712491 3.7624e-05
19:57089050 T C 1.473046 -2.7936e-05
19:57089375 G A 0.546698 5.7224e-05
19:57098508 T G 0.761158 -7.3451e-05
19:57104563 C T 0.161161 -2.3753e-07
19:57105726 A G 0.542226 6.6829e-06
19:57108372 A G 0.088674 -4.3488e-05
19:57108663 G A 0.163674 2.2111e-05
19:57113171 G C 0.026557 -2.9113e-05
19:57115856 T C 0.026128 -2.2314e-05
19:57119676 C T 1.387634 -1.2661e-05
19:57121667 A G 1.196371 -1.7555e-05
19:57126471 A G 0.125010 1.1039e-04
19:57129408 G A 0.414697 4.4221e-06
19:57130213 A G 0.053584 -9.5973e-05
19:57131065 C T 0.204109 -2.0952e-05
19:57132238 A C 0.157072 2.4423e-05
19:57132968 A G 0.377283 4.8709e-05
19:57135746 G A 1.607916 2.4982e-05
19:57135823 T G 0.106899 1.5550e-05
19:57135913 C T 0.257187 1.0181e-05
19:57136660 T C 0.080086 1.7477e-04
19:57139642 A G 0.028871 -4.2970e-05
19:57139794 G A 0.729074 6.4078e-05
19:57140762 T G 0.187208 -7.5874e-05
19:57141734 C A 0.374027 -2.0738e-05
19:57143807 T C 0.076366 -2.1099e-05
19:57151294 A G 0.033944 3.8412e-05
19:57152515 C T 0.231448 -2.9743e-04
19:57156445 C T 0.983320 9.2159e-06
19:57162101 G A 1.060494 1.8200e-05
19:57163103 T C 0.044145 3.0684e-06
19:57170202 T C 0.591386 2.8881e-05
19:57175121 A G 0.037411 -4.3320e-06
19:57175578 T C 0.269167 6.8461e-05
19:57176198 G T 0.606271 -8.7807e-06
19:57176482 T C 0.605209 -6.3306e-06
19:57180452 G A 0.038881 -2.7498e-05
19:57182369 A C 1.236086 4.1881e-05
19:57182846 A G 0.037988 7.5958e-06
19:57182897 A G 0.062727 1.0668e-04
19:57182971 C T 0.341054 6.0605e-05
19:57183083 G T 0.681605 1.2983e-04
19:57185532 G A 0.023178 -9.0004e-05
19:57186892 T C 0.302300 4.9927e-05
19:57192538 A G 0.787575 2.1885e-05
19:57192966 T C 0.187900 -2.8276e-05
19:57192993 A C 0.399163 4.4300e-06
19:57193344 A G 1.064386 -4.3254e-05
19:57193509 T G 1.746370 -7.0820e-05
19:57200768 A G 0.074824 -2.8377e-05
19:57203105 A G 0.262562 -3.7973e-05
19:57211310 G T 1.840507 -1.9621e-05
19:57211595 A G 0.070475 -5.2483e-05
19:57217621 G A 0.172398 -8.7102e-06
19:57218116 G C 1.035898 7.3779e-06
19:57218933 G A 0.632928 -8.4029e-06
19:57224325 C T 0.088119 5.8697e-05
19:57227760 T C 0.705523 7.5130e-06
19:57231002 G A 1.129801 2.7199e-05
19:57232226 T G 0.107824 5.8274e-05
19:57232582 T C 0.603947 -1.4852e-05
19:57243970 C T 0.045765 3.7862e-05
19:57247164 G A 0.215375 1.0193e-04
19:57249503 C A 0.617530 -1.4692e-06
19:57250898 G A 0.359857 -3.9948e-05
19:57257641 T C 0.547039 6.0280e-05
19:57258281 A G 0.065626 -2.8644e-06
19:57259228 A G 1.243918 2.2638e-04
19:57259742 C T 1.346727 1.5076e-04
19:57261569 C G 1.737000 -1.4104e-06
19:57265933 T C 0.491371 -1.2881e-05
19:57281577 A G 0.658216 1.3653e-05
19:57286568 G A 0.035320 -1.7941e-05
19:57286624 A G 0.023804 -5.9536e-05
19:57288928 C T 0.906214 -2.7167e-06
19:57304204 A C 0.030419 1.5921e-05
19:57311181 A C 0.038151 1.3173e-04
19:57315706 C T 0.024931 -2.7229e-05
19:57315995 A G 0.034898 1.1528e-05
19:57320223 C T 0.319009 -1.8854e-05
19:57322755 C T 0.250325 2.3839e-05
19:57323275 G A 1.067813 -1.4899e-06
19:57325083 T C 0.249897 -1.5286e-05
19:57326721 T C 0.033460 -3.7781e-05
19:57326970 C T 0.070358 -1.5125e-05
19:57327503 G A 0.515451 -1.2295e-05
19:57330591 A G 0.031153 1.0477e-05
19:57349337 G T 0.030234 -6.9582e-05
19:57355291 T C 0.029767 -2.2834e-04
19:57359403 A G 0.072114 -1.3198e-05
19:57372498 C T 1.797163 -2.3480e-05
19:57378267 A G 0.112985 4.1729e-05
19:57379704 A G 0.399383 8.5611e-06
19:57381101 A G 0.042062 -9.2724e-05
19:57383453 C T 0.079615 -1.0484e-05
19:57392265 A G 0.625482 9.6032e-06
19:57392480 C T 0.053526 -2.5323e-05
19:57393804 G A 0.051358 -9.3694e-06
19:57395994 T G 0.594437 1.0609e-05
19:57398148 C T 1.281481 -2.3163e-05
19:57398958 G A 0.504961 1.6987e-05
19:57399107 A C 0.162469 9.2443e-05
19:57399843 T C 0.415537 4.4918e-05
19:57399916 T C 0.021948 -2.4913e-05
19:57404840 T C 0.407718 3.9674e-05
19:57405075 G A 0.062513 1.1389e-04
19:57406266 G A 0.260945 -1.2914e-04
19:57407350 A G 0.230672 -9.1221e-05
19:57408419 A G 0.046992 -1.3602e-04
19:57408581 G A 0.459365 -2.5263e-05
19:57411334 A G 0.085386 -5.3994e-05
19:57411369 T C 0.048040 -9.0584e-05
19:57414136 A G 0.293199 -3.7853e-05
19:57417056 C T 1.162164 5.9550e-06
19:57420124 C T 0.052627 5.7745e-05
19:57421457 G A 0.038112 -1.0433e-04
19:57421510 G C 0.866632 4.8501e-05
19:57423353 A G 0.251059 -2.5488e-05
19:57423714 A G 0.487850 3.1866e-04
19:57429131 C T 0.353706 4.1228e-07
19:57430917 A G 1.617345 -2.2630e-05
19:57431433 C A 0.064548 -6.0711e-05
19:57432406 T C 0.082841 1.9619e-04
19:57432507 T C 0.073477 -3.9932e-05
19:57434566 C T 0.834278 7.6335e-08
19:57436943 T C 0.088009 1.0764e-04
19:57438250 G A 0.034152 -4.0184e-05
19:57438738 A G 0.310596 -1.4869e-04
19:57444190 T C 0.542131 3.4413e-05
19:57444997 A G 0.021850 -1.7944e-05
19:57445328 C T 0.554576 2.8368e-04
19:57445735 T C 0.038008 6.1011e-05
19:57447494 A G 1.414700 -4.9502e-05
19:57448965 A G 0.075405 4.3029e-05
19:57451490 C A 0.050838 -1.1669e-05
19:57451979 G A 0.066421 -2.2964e-05
19:57455556 G A 1.679807 4.7097e-05
19:57456144 C T 0.041763 -1.3586e-06
19:57456323 A G 0.760616 2.6166e-05
19:57456540 G A 0.407115 -8.0937e-05
19:57461103 A G 1.586702 -7.5259e-06
19:57462499 A G 0.645697 1.8410e-05
19:57463106 G A 0.078070 1.5767e-05
19:57465041 A G 1.752670 -6.5028e-06
19:57469092 C T 0.569642 9.3939e-05
19:57470821 A G 0.150483 -8.6403e-05
19:57474120 C T 1.067833 -3.2744e-05
19:57474749 C T 0.156802 3.7709e-05
19:57477482 C T 1.332952 -2.2468e-05
19:57481985 T C 0.093403 3.0258e-05
19:57482904 A C 1.786803 -8.2488e-06
19:57483008 T C 0.626024 -5.3394e-05
19:57486015 A G 0.040773 9.1088e-06
19:57488423 T C 1.169214 4.4656e-05
19:57497413 T C 0.041218 -1.1156e-06
19:57498416 T C 0.152693 1.1693e-05
19:57499544 T C 1.472637 -2.1831e-05
19:57504666 A G 0.023356 3.2289e-05
19:57504706 T C 0.232522 3.9153e-05
19:57507803 A G 0.870202 1.0464e-05
19:57515403 C T 0.176147 1.2325e-04
19:57516306 T C 0.657706 -4.6640e-06
19:57519308 T G 0.134942 1.1516e-04
19:57519435 G A 0.180996 2.1517e-05
19:57519466 T C 0.468521 -7.0797e-05
19:57521142 C A 0.896756 9.5338e-05
19:57521742 T C 0.292841 -4.1834e-05
19:57523363 C T 0.244330 1.3215e-04
19:57527351 C T 0.933303 3.4215e-05
19:57528378 C G 0.071111 -3.4445e-06
19:57528549 G A 0.074847 2.3007e-05
19:57535384 G A 0.238926 8.2765e-05
19:57543445 C T 0.022590 3.9957e-05
19:57546356 T C 0.956263 3.7639e-05
19:57551736 G A 0.089274 -6.5395e-06
19:57555753 C T 0.645742 -2.7534e-06
19:57556872 C T 0.075954 -9.6125e-05
19:57557819 C T 0.126516 4.2830e-05
19:57561260 C T 0.128619 8.1046e-05
19:57566570 T C 0.176877 1.8789e-05
19:57567524 A G 0.864834 1.5255e-05
19:57572325 T C 0.489054 -4.0675e-06
19:57575540 G A 0.052877 -4.9040e-05
19:57575554 A G 0.553352 -1.7391e-05
19:57580698 G T 0.566501 -6.1176e-05
19:57582062 C T 0.805784 -3.2461e-06
19:57585144 T C 0.189393 -7.1290e-06
19:57590359 G A 0.155592 -1.4790e-06
19:57595445 T G 0.048560 7.6230e-05
19:57596711 G C 0.025862 5.4222e-05
19:57597515 G A 0.524429 1.4258e-05
19:57600143 A G 0.323124 -5.2690e-05
19:57601457 C G 0.747409 2.0927e-06
19:57602838 T C 0.224697 2.6791e-05
19:57604105 C T 0.078232 -1.1695e-04
19:57604897 A G 0.045824 1.3690e-04
19:57609494 C T 1.056499 -2.2701e-05
19:57609536 T C 0.059894 1.4024e-05
19:57609792 A G 0.060592 -9.0213e-07
19:57614703 A C 0.164151 1.0314e-05
19:57617921 G C 1.272056 -1.9912e-05
19:57619241 C T 1.068414 -2.9651e-05
19:57620592 C G 0.036946 -7.3843e-06
19:57623040 A G 0.162739 2.2929e-05
19:57626713 T C 0.036804 -7.7675e-06
19:57630181 C T 0.116802 -7.9000e-05
19:57633946 C G 0.057690 6.4039e-06
19:57640664 A G 0.032334 -1.1650e-05
19:57641799 A G 0.048371 -5.9075e-05
19:57642782 A C 1.679200 -2.2042e-05
19:57646154 A G 0.057615 4.1489e-06
19:57647236 C T 1.266152 -2.8775e-05
19:57648277 T A 1.083465 -1.7400e-05
19:57649900 T C 0.345410 2.3601e-05
19:57649962 T C 0.155962 2.6711e-05
19:57656050 A G 0.352761 -9.9482e-05
19:57663340 A G 0.201769 -4.9139e-05
19:57665750 C T 1.089271 -5.1353e-05
19:57666840 A G 1.091796 -5.7655e-05
19:57667735 C T 0.071994 -7.3036e-06
19:57674644 C A 0.597108 -3.1036e-05
19:57676351 T G 0.467872 2.9288e-05
19:57677409 C T 0.781541 2.9844e-05
19:57678182 A G 0.937467 5.6135e-05
19:57678336 T C 0.469446 4.7438e-05
19:57684962 C T 0.198760 -6.9181e-06
19:57686731 G A 0.173002 -7.2171e-05
19:57693656 G C 0.050900 -8.2074e-05
19:57699089 A G 0.185024 2.0498e-05
19:57702077 T C 0.188185 2.0411e-05
19:57704516 C T 0.237518 -5.5424e-06
19:57705033 T C 1.912900 2.9909e-05
19:57706254 A G 0.900651 3.8964e-05
19:57709420 T C 0.098012 2.0451e-06
19:57712942 A G 0.040608 -2.3525e-05
19:57713213 G A 0.091874 -1.3395e-05
19:57713581 G A 0.049060 -1.2300e-05
19:57717450 G A 0.660332 3.4906e-05
19:57723013 A G 1.205028 1.8120e-05
19:57733185 C G 1.221958 1.7936e-05
19:57736003 G A 0.061903 -6.9889e-06
19:57740719 C G 0.590931 -2.3032e-05
19:57742703 G A 0.597179 -2.8887e-05
19:57744372 A G 0.592132 -2.7900e-05
19:57748385 C T 0.473481 1.7564e-05
19:57748905 T G 0.571859 5.1718e-06
19:57748940 T C 1.638556 -1.2274e-06
19:57752395 C T 0.020215 -2.6323e-05
19:57755913 T C 0.090076 -3.0994e-04
19:57755914 A G 0.038816 -7.0515e-05
19:57764770 A G 1.027913 4.5562e-05
19:57768636 C T 0.090346 2.9559e-05
19:57770062 A G 0.025593 -3.9947e-05
19:57772069 C T 0.364297 -4.9730e-05
19:57773447 G T 0.247346 2.7951e-05
19:57777045 C T 0.350152 -2.8660e-04
19:57784712 A G 0.267106 8.7821e-06
19:57784866 T C 1.156160 -8.9107e-06
19:57786379 A C 0.589565 -2.8777e-05
19:57791134 A G 0.472065 1.9545e-04
19:57791758 A G 0.095659 -7.1047e-04
19:57795783 G A 0.074759 -1.2098e-05
19:57797663 T C 1.957562 2.3157e-06
19:57802911 A G 0.159438 2.2659e-05
19:57804719 C A 0.522452 -1.7189e-04
19:57806937 T G 1.951580 -2.4530e-05
19:57812894 A G 0.144660 7.9246e-07
19:57814785 A G 0.656113 3.1228e-04
19:57816655 G A 0.039579 -6.5067e-05
19:57816824 A G 0.046521 -2.0966e-06
19:57820717 T C 1.176494 1.1274e-05
19:57821889 A G 0.907107 9.3477e-06
19:57828896 T C 0.826459 8.9296e-08
19:57834963 T C 1.618387 3.5323e-05
19:57835794 C G 0.916204 2.6236e-07
19:57835850 C T 0.820393 1.2006e-05
19:57839567 A T 1.501589 2.4980e-05
19:57840505 A G 0.034028 -1.5572e-05
19:57840547 G A 0.562619 8.5801e-06
19:57841461 G A 1.950671 2.3875e-05
19:57843727 C T 0.929596 1.2706e-05
19:57845697 G A 0.079258 -5.4688e-06
19:57849102 A G 0.238858 1.2837e-05
19:57849138 T C 0.051653 9.9617e-05
19:57852281 T C 1.527376 1.5117e-05
19:57856342 A G 0.054512 8.4243e-06
19:57863052 C T 0.047982 -3.9768e-05
19:57863552 A C 0.102790 4.6931e-05
19:57863601 T G 1.138561 1.5357e-05
19:57863913 T C 0.801870 2.7183e-05
19:57865344 C T 0.031029 1.0543e-04
19:57866502 C T 0.644934 -3.3625e-05
19:57866873 G A 0.337484 2.4680e-05
19:57867599 C T 0.059722 -1.3147e-05
19:57868483 A G 0.053905 2.1304e-04
19:57869881 G C 0.276908 3.3530e-05
19:57870182 A G 0.107321 -5.0899e-05
19:57874954 G C 1.086373 -9.5761e-05
19:57875415 A G 0.048813 -7.3482e-05
19:57889072 A G 0.022542 -4.3294e-05
19:57903918 T C 0.387945 1.3208e-05
19:57909827 T G 0.274373 4.7435e-05
19:57909872 A G 1.869251 -3.8914e-05
19:57914308 A G 0.432828 -4.0407e-05
19:57928315 T G 0.085272 -6.9089e-05
19:57928709 C A 0.483146 5.2869e-05
19:57931303 A C 0.423184 -3.2080e-05
19:57939619 T C 1.066139 -5.4409e-05
19:57944120 C T 0.028988 1.8388e-05
19:57944686 T C 0.078141 -1.6128e-05
19:57946540 A C 0.502767 4.1948e-05
19:57952035 G A 0.592704 5.6290e-05
19:57953121 T C 1.477048 7.4043e-06
19:57954628 A G 1.142667 3.0835e-05
19:57955244 G A 0.513955 -2.0091e-06
19:57955971 T C 0.046015 6.9995e-06
19:57957832 G A 0.875136 5.4618e-05
19:57958668 T C 0.290926 -5.3627e-05
19:57961612 A G 0.847544 -1.2315e-04
19:57978603 T C 0.063786 3.2894e-05
19:57983081 A C 0.512086 8.8351e-05
19:57984918 G A 0.581314 -7.0090e-04
19:57985566 C G 1.279823 -8.0044e-05
19:57992220 T G 0.099794 -1.7213e-04
19:57998674 C T 0.070144 5.5517e-05
19:58002924 A G 0.045642 4.0735e-06
19:58002964 C G 0.702611 2.9985e-05
19:58004563 A G 0.034785 3.0126e-05
19:58010642 C T 1.397949 -7.5480e-05
19:58034539 C T 1.793005 8.3744e-07
19:58035645 C T 0.398533 9.8210e-05
19:58037308 T C 1.087515 -5.1935e-05
19:58038964 A T 1.948386 3.5638e-05
19:58041703 T C 1.082247 -4.2922e-05
19:58047116 G C 0.088749 1.0966e-05
19:58047190 A C 0.051854 4.1837e-05
19:58053313 G A 0.065194 5.9820e-05
19:58055650 G C 1.479355 -7.7676e-06
19:58058329 A G 0.065330 -1.8869e-05
19:58058536 G A 1.149197 -1.0166e-05
19:58058739 C T 0.910430 -1.4944e-05
19:58062274 T C 0.554667 8.4204e-05
19:58070064 C A 0.195479 -9.9747e-05
19:58070641 A G 1.966488 4.9538e-05
19:58078282 A G 0.214911 1.7350e-05
19:58078537 G A 0.407968 4.8846e-05
19:58085182 G T 0.053178 -1.0530e-05
19:58087988 T C 0.044798 1.4172e-05
19:58089521 C G 0.816083 7.8006e-06
19:58099574 G C 0.116337 8.4773e-05
19:58099834 A G 0.021873 -3.4075e-05
19:58100092 C T 0.168484 2.6309e-05
19:58111224 T C 0.048255 -4.1390e-05
19:58117083 G A 0.319126 2.7532e-05
19:58117399 T C 0.053711 3.0131e-05
19:58118418 T C 0.071001 1.1341e-04
19:58126166 A G 0.025080 -1.1492e-05
19:58129544 A G 0.041945 -2.7553e-05
19:58130008 T C 0.064532 8.5588e-07
19:58131576 C T 0.182379 1.1737e-05
19:58131623 A G 0.055103 5.3995e-05
19:58132106 C A 0.182135 1.3968e-05
19:58134272 A G 0.237719 2.8159e-05
19:58144519 G C 0.114689 4.2760e-05
19:58144561 G A 0.044155 8.2166e-05
19:58145230 T C 0.070845 -2.2471e-06
19:58154305 T A 0.291855 3.1652e-05
19:58165417 A G 0.076704 -1.2534e-06
19:58168922 G A 0.119668 3.1085e-05
19:58172208 A G 0.954339 4.1243e-05
19:58177758 T C 0.331060 2.3825e-05
19:58179960 T C 0.088489 3.2920e-06
19:58180181 G A 1.106250 9.3786e-06
19:58195111 A G 0.024872 1.0427e-05
19:58205687 T C 1.975397 6.1140e-06
19:58207385 C T 0.667418 -8.5521e-06
19:58213826 T C 0.022730 -5.2219e-05
19:58214147 C T 0.095597 -9.5501e-05
19:58215467 G A 0.228154 -6.1719e-05
19:58218846 G A 0.345319 1.8909e-04
19:58222296 C T 0.100054 -1.0305e-04
19:58222951 G A 0.209004 -3.1678e-05
19:58225505 C T 1.038732 1.7178e-05
19:58226211 A G 0.054577 -5.1562e-06
19:58230931 A C 0.363680 -1.3066e-05
19:58231702 A G 0.049881 -1.6939e-04
19:58231807 G A 1.042792 2.5342e-05
19:58233008 A G 0.306399 2.4642e-04
19:58246176 C G 0.620182 2.0528e-05
19:58249304 G A 0.350291 -3.8364e-06
19:58251468 A G 0.411922 6.1785e-07
19:58257389 T G 0.276687 -7.0908e-05
19:58269173 C G 1.103397 7.6051e-06
19:58280265 T C 0.367718 3.6752e-05
19:58290009 C T 0.027745 -2.7093e-05
19:58291228 G A 1.105149 1.5789e-06
19:58301410 C T 0.707318 -1.5319e-06
19:58307885 C G 0.141758 5.5956e-05
19:58308415 C A 0.770584 2.8852e-06
19:58316489 A G 0.329025 7.2048e-07
19:58333131 A T 0.135822 2.8991e-06
19:58337365 G A 0.990905 1.4162e-05
19:58353003 A G 0.167344 -1.4567e-05
19:58354265 A G 0.307681 -6.7171e-06
19:58356242 G A 0.142586 2.0761e-05
19:58362390 C T 0.060121 -5.3672e-05
19:58363195 G C 0.169087 -1.6445e-05
19:58367259 A C 0.122047 -6.7927e-06
19:58371593 C G 0.028212 -2.7103e-05
19:58372610 G C 0.248018 -2.0028e-05
19:58373635 G C 0.714802 1.6317e-05
19:58374149 A G 0.141856 3.1975e-05
19:58374990 G T 0.030990 -5.0961e-05
19:58376484 C A 0.548399 3.2857e-05
19:58380337 G A 0.683487 3.7325e-05
19:58380385 C T 0.541099 2.2378e-05
19:58383451 C G 0.143018 3.2846e-05
19:58397475 G A 1.453516 -5.6901e-06
19:58401342 A G 1.579558 3.3390e-06
19:58402042 G C 0.620341 -2.0871e-05
19:58409378 C G 0.145342 3.5977e-05
19:58410552 A G 0.561337 -2.5838e-05
19:58414513 A G 0.627193 -1.8813e-05
19:58421128 T C 0.631137 -1.5805e-05
19:58421141 A G 0.025745 -5.6014e-05
19:58424951 A G 0.090151 9.7425e-06
19:58425928 T C 0.026164 2.5335e-05
19:58427751 C G 0.021656 -7.2268e-05
19:58429133 A G 0.050637 8.5635e-06
19:58434006 C A 0.148084 3.3650e-05
19:58440734 A G 0.033298 -8.9256e-06
19:58452599 G T 0.022808 -3.1965e-05
19:58457684 C T 0.031283 2.1396e-05
19:58458516 G A 0.064918 2.5108e-05
19:58459023 G C 0.297116 -9.2692e-06
19:58464003 C A 1.068982 -2.7168e-06
19:58464819 A G 0.021175 1.9190e-06
19:58465923 A C 0.150544 2.0085e-05
19:58472181 T C 0.132222 1.5973e-05
19:58479599 G A 0.447304 4.9109e-06
19:58479844 A G 0.296967 -8.6228e-06
19:58492608 T C 0.095380 -1.3339e-04
19:58493815 C T 0.292744 3.4331e-05
19:58495387 C T 0.035749 -1.3039e-05
19:58504085 A C 0.131524 5.2047e-05
19:58505240 A G 0.174222 -7.4933e-05
19:58510010 C T 0.039517 1.3408e-05
19:58513172 G A 1.391318 4.8533e-06
19:58516230 C T 1.392450 2.5113e-06
19:58524126 T C 0.452938 1.4992e-05
19:58528303 G A 1.181451 1.4593e-05
19:58529741 C A 0.183330 -2.6047e-06
19:58531715 G A 0.127276 4.2282e-05
19:58534484 A G 0.228602 7.1107e-06
19:58536885 G C 0.095763 -1.2522e-05
19:58536930 G A 0.285154 -1.0795e-05
19:58537461 C G 0.855405 1.9435e-05
19:58537659 T C 0.100368 -1.1770e-04
19:58537665 T C 0.040588 -3.1308e-05
19:58538047 T C 0.076895 -2.8920e-05
19:58547516 A G 1.432996 -2.4776e-05
19:58548748 C T 0.391746 5.0551e-05
19:58550617 C T 0.055499 1.1003e-05
19:58555971 C A 1.810390 4.4986e-05
19:58559583 T G 0.410714 1.8150e-04
19:58561312 T G 0.106827 -3.8903e-05
19:58562357 T C 0.075856 4.9662e-05
19:58568958 C T 1.241932 2.7708e-05
19:58571049 A G 0.064256 1.2576e-05
19:58571600 T C 0.056651 1.1665e-05
19:58572959 A G 0.548581 -4.4368e-05
19:58573559 C T 0.777857 1.4360e-05
19:58577443 T C 0.048404 -1.4483e-05
19:58577762 C T 1.328064 -2.1194e-05
19:58580355 A G 0.068972 3.1603e-05
19:58582806 A G 0.545199 -5.3937e-05
19:58588849 T C 1.329278 -1.8331e-05
19:58599443 A G 0.384170 -2.3064e-06
19:58600048 T C 0.481683 -5.8534e-05
19:58600109 T C 0.022344 1.0103e-05
19:58602938 A G 0.463110 -5.9712e-05
19:58603983 A G 1.563985 -2.8747e-05
19:58604114 G A 0.646541 -9.1357e-06
19:58605521 C T 0.863906 1.4757e-05
19:58610835 C T 1.343358 3.4138e-08
19:58619217 T G 0.029011 7.8639e-06
19:58620273 G T 0.350314 3.8416e-06
19:58627808 A G 1.688171 3.5479e-06
19:58629227 A G 1.688534 4.1720e-06
19:58631968 A G 0.048754 -6.0034e-05
19:58637152 T C 0.475545 -3.7944e-05
19:58640964 T G 0.342745 1.0862e-05
19:58645844 C A 0.048251 2.8545e-05
19:58648536 T C 0.069160 -1.9288e-05
19:58657428 G A 0.544098 -1.7435e-05
19:58660769 A G 0.428605 -2.4353e-05
19:58674312 T C 0.127032 2.2677e-05
19:58675894 G C 0.352836 -2.7629e-05
19:58677396 G A 0.049543 5.7239e-05
19:58678383 G T 0.375180 1.6928e-05
19:58680873 G A 0.026563 -5.9620e-05
19:58684319 C T 0.037966 1.9000e-05
19:58685347 A G 1.426936 6.8054e-06
19:58694015 A C 0.065704 2.8177e-05
19:58697975 G T 0.047498 -4.7728e-05
19:58702017 A G 0.183080 1.6084e-05
19:58702854 A G 0.040783 2.9953e-05
19:58708507 T C 0.165024 -3.5896e-05
19:58708730 A G 1.150596 9.3735e-06
19:58714235 T G 0.420250 1.6443e-05
19:58715682 T G 0.548078 1.7849e-05
19:58717025 G A 0.205982 -8.9878e-05
19:58718247 C T 0.114455 -3.3349e-05
19:58718269 A G 0.580227 1.6595e-05
19:58718279 G A 0.040793 6.8448e-05
19:58720360 G A 0.422029 -3.3011e-06
19:58720717 G A 0.587556 -2.6633e-05
19:58722673 A G 0.380353 1.2053e-05
19:58723163 T C 0.027203 3.3138e-06
19:58723359 C T 0.381353 9.8256e-06
19:58723706 C G 0.041783 -8.9181e-05
19:58724380 A G 0.042192 -9.5502e-05
19:58729833 C T 0.756400 -3.6803e-06
19:58742665 T C 0.095944 1.4903e-04
19:58745470 T C 0.721414 3.5887e-05
19:58745897 T C 0.033503 -1.9830e-05
19:58746861 C T 0.202694 -1.1751e-05
19:58750550 T C 0.144933 1.6988e-06
19:58751393 T G 0.753430 -1.3029e-05
19:58767168 C T 1.062763 3.6106e-06
19:58770883 A G 0.276434 3.5097e-05
19:58772579 G C 0.035648 3.4906e-05
19:58774071 G A 1.127185 -2.3913e-05
19:58774094 T C 0.046615 3.3003e-05
19:58778070 G C 1.159759 -3.8282e-05
19:58784732 C T 1.380155 1.3052e-05
19:58786623 T C 1.241559 -3.5398e-05
19:58788236 G A 0.471906 2.2875e-05
19:58789961 C T 0.037099 -1.5242e-04
19:58790675 C T 1.313319 -2.3928e-05
19:58791716 G A 0.406612 -5.0813e-07
19:58793000 G A 0.036154 -8.5591e-06
19:58793554 A G 0.494870 1.9403e-05
19:58799529 C T 0.403421 6.2967e-06
19:58801784 G A 0.903212 -6.6745e-05
19:58807275 A C 0.071160 -1.4922e-04
19:58809154 G T 1.193005 -1.7979e-05
19:58810044 G C 0.042808 -4.5730e-05
19:58813932 T C 0.418945 -2.4840e-06
19:58816329 C T 0.171603 -1.4305e-04
19:58816642 G A 0.052516 2.6115e-05
19:58817578 G A 0.024918 4.0495e-05
19:58817958 C T 0.062133 -4.4169e-05
19:58821088 C T 0.182843 -6.2829e-05
19:58830709 G A 0.132894 4.8761e-05
19:58831966 G A 0.411545 4.3281e-05
19:58834505 G A 0.021613 7.9250e-05
19:58834522 C T 0.124961 2.7735e-05
19:58840490 T C 0.094477 3.4305e-05
19:58846001 G A 0.055509 5.7550e-05
19:58847236 C T 0.122514 -9.0452e-05
19:58847961 C A 0.028676 -4.4315e-06
19:58848116 C G 0.112443 -1.3570e-05
19:58850206 A G 0.042539 -3.9011e-05
19:58853363 T C 0.094471 1.3333e-05
19:58855393 A G 0.037144 -4.5647e-05
19:58857131 C T 1.902588 -1.4734e-05
19:58873238 C A 0.140937 -6.4697e-05
19:58875573 C G 0.036330 -1.5281e-05
19:58877357 C T 0.053626 -8.2560e-05
19:58879976 T C 1.896350 1.4114e-05
19:58884162 T G 0.150207 6.9662e-06
19:58889108 T G 0.836304 3.7047e-06
19:58894455 G A 0.440020 1.8959e-05
19:58898963 G T 0.979600 -1.2398e-06
19:58899182 G A 0.794817 -3.6454e-05
19:58899245 T C 0.060634 -9.5180e-06
19:58899303 G C 0.644064 -4.8180e-05
19:58904715 T C 0.348016 -4.2973e-05
19:58907700 A G 0.083585 -1.3251e-05
19:58914231 G A 0.416368 1.4317e-06
19:58919814 T C 0.060608 -3.9405e-05
19:58924419 G C 0.048767 1.5231e-05
19:58928309 T C 0.437518 -1.5580e-05
19:58928786 G A 0.530255 -4.2071e-05
19:58929052 A G 0.967656 -5.4315e-05
19:58932762 A C 0.969370 -5.2303e-05
19:58945962 T C 1.886730 4.8681e-06
19:58946203 T C 0.429949 -5.9738e-06
19:58951123 C T 0.960314 -3.2943e-05
19:58952608 A T 0.076288 -1.4973e-05
19:58954770 T C 0.036281 2.5159e-05
19:58956326 T C 0.417920 -6.4054e-06
19:58957572 A G 0.073828 -1.7107e-05
19:58974378 A G 0.541648 -3.1234e-05
19:58979958 T C 1.878946 8.9837e-07
19:58989495 C A 0.915562 -5.4892e-05
19:58991900 A G 0.550187 -2.5205e-05
19:58992896 A G 0.784417 1.2533e-04
19:58996454 G A 0.114147 5.2602e-05
19:59000273 G A 0.919145 -3.5380e-05
19:59000456 C T 0.020711 -5.0501e-05
19:59008259 G A 0.056005 6.5907e-05
19:59023174 G A 0.360665 -1.7425e-05
19:59025685 C A 1.932946 -5.2813e-06
19:59027453 T C 0.050851 -1.4397e-05
19:59028162 C G 0.108525 -5.4078e-05
19:59030580 T G 0.358117 -1.1578e-05
19:59038884 T G 0.154608 -5.5256e-06
19:59050356 T G 0.579711 -4.2049e-05
19:59054288 A G 0.572388 -3.1997e-05
19:59059729 A G 0.130521 5.3741e-05
19:59063157 A G 0.072523 7.9843e-05
19:59065154 C T 0.051046 -2.0240e-05
19:59066391 G C 0.028111 -2.9205e-06
19:59066918 C A 1.132605 -2.1603e-05
19:59067623 T C 0.426216 -8.3744e-06
19:59070578 T G 0.140703 -3.5724e-05
19:59070916 C T 0.429588 -1.0907e-05
19:59082605 T C 0.566163 -5.0610e-05
19:59083268 A G 0.044113 5.2942e-05
19:59085461 C T 0.029595 3.0517e-05
19:59089792 T C 0.069845 -1.3762e-05
19:59093464 T C 1.054834 -2.6040e-05
19:59094374 T C 0.021536 1.0203e-05
19:59096403 C T 1.926331 3.2108e-05
20:63231 G T 0.046353 -3.2737e-05
20:63452 G C 0.041776 1.0345e-04
20:65288 T G 0.220643 -1.9100e-05
20:65900 A G 1.544196 9.7293e-05
20:69094 A G 0.778117 -1.2102e-05
20:70980 A G 0.037927 9.4899e-05
20:74347 A G 0.593590 6.9279e-06
20:90814 C T 0.042578 -1.6274e-04
20:91508 A G 1.634051 9.4353e-05
20:92527 G A 1.686084 6.4933e-05
20:96931 G A 0.204713 3.7368e-05
20:101905 C G 0.077135 9.2415e-05
20:102799 A G 0.299167 3.6911e-05
20:118034 G A 0.024165 6.8204e-05
20:119534 G A 0.061312 -2.4683e-07
20:126149 C T 0.021779 -1.0219e-05
20:127194 C T 0.051049 3.8117e-05
20:127720 C A 1.113880 3.8162e-05
20:129063 G A 0.150859 -9.0434e-05
20:134476 C T 1.973395 -1.4263e-05
20:139576 A C 0.705208 -2.9626e-05
20:139741 T C 0.036219 -9.6108e-05
20:144050 A C 0.198611 -6.1928e-05
20:153057 C T 0.149908 -6.5740e-05
20:164083 C T 0.254321 -2.9132e-05
20:165832 T G 0.204820 -4.9976e-05
20:168558 G A 0.021256 -5.3362e-05
20:169609 C T 0.060793 -5.8162e-06
20:169701 A G 0.923546 7.1008e-06
20:169995 C T 1.177835 -9.1259e-06
20:170642 A G 1.117882 -2.5042e-06
20:181717 G A 0.036638 -2.0805e-05
20:181967 C A 1.009500 2.1643e-05
20:182288 G A 0.140288 -4.1494e-05
20:183330 G T 0.152554 -6.9763e-06
20:187087 C T 0.199101 -1.0471e-05
20:188318 T C 0.136211 -3.2807e-05
20:191809 T C 0.819290 1.1730e-05
20:194527 C T 0.837612 5.7953e-05
20:206402 T C 0.856512 8.0095e-05
20:210061 A G 0.842364 7.9633e-05
20:210306 G C 0.169227 -3.7036e-05
20:210469 A G 0.027748 -2.1200e-06
20:210539 G A 0.162236 -3.7903e-05
20:211564 C T 0.051491 4.5559e-07
20:214664 A C 0.188416 -1.1685e-04
20:219011 G A 1.072520 -2.5271e-05
20:222632 T C 0.230341 -2.1472e-04
20:227024 A G 0.032370 -5.4812e-05
20:230548 A G 0.085065 8.9437e-05
20:230983 T C 0.906714 4.9731e-06
20:232340 A G 0.278937 -3.1460e-05
20:239294 C T 1.224119 -6.9887e-06
20:239449 G A 0.025304 -1.0904e-05
20:239519 A G 0.023824 -9.7990e-06
20:239936 A G 0.024278 2.7824e-05
20:241366 A G 1.190357 7.7248e-06
20:244985 A G 0.060079 3.5763e-05
20:248926 A C 0.392194 -2.8258e-06
20:250076 A G 0.404239 1.9147e-05
20:254013 T C 1.174641 -9.3847e-06
20:254766 T C 0.716659 -2.7056e-05
20:255240 C T 1.045548 8.2809e-06
20:255763 T G 0.257995 2.8231e-05
20:256485 C A 0.034437 -4.2385e-05
20:256727 A T 1.222766 -5.9764e-06
20:257733 G A 1.273175 -1.1637e-05
20:258785 T G 0.092179 2.2669e-05
20:258820 C T 0.227219 6.1565e-06
20:259398 G A 0.839504 5.9287e-05
20:261276 A G 0.099333 -1.8277e-05
20:264404 G C 0.056142 -4.4631e-05
20:267946 T G 0.787312 -1.2017e-05
20:268299 A G 0.097512 -1.9973e-04
20:272437 A G 1.161590 3.4644e-06
20:273616 T C 0.035272 2.3914e-05
20:278806 T C 0.606407 1.0243e-05
20:284048 A C 0.292997 -2.8609e-05
20:285381 G A 0.070131 -3.8495e-05
20:286803 C T 0.120180 -7.1156e-06
20:286838 C A 1.723251 -2.6469e-05
20:288922 A G 1.396654 -1.6363e-05
20:289362 A G 1.521482 5.6783e-06
20:289612 C G 1.870293 -6.0084e-06
20:291167 G T 1.099781 -1.7187e-04
20:292327 C T 1.086444 -4.1688e-05
20:292418 C T 1.025878 -7.5581e-05
20:292435 T G 1.883916 5.8466e-05
20:292615 G A 0.025554 5.2247e-05
20:294247 A G 0.090161 -5.8439e-05
20:295521 A G 1.290375 5.0825e-05
20:300482 A G 0.123897 -3.9959e-04
20:302382 T C 0.043519 -2.8286e-05
20:304086 T C 0.042902 -2.9770e-05
20:306733 A G 0.049154 8.9769e-06
20:308976 T C 0.034600 4.9841e-05
20:309361 A G 0.041705 2.2859e-05
20:309692 G A 0.152833 -6.7149e-05
20:311290 T C 0.197773 2.1508e-05
20:321227 G T 0.058514 4.1263e-05
20:321407 T C 0.184670 -8.0545e-05
20:321502 C T 0.275454 1.2303e-06
20:324123 G A 0.198643 -3.8386e-06
20:327016 T G 0.044642 -4.0309e-05
20:327473 A G 0.054938 2.6031e-05
20:328959 A C 0.043055 2.4508e-04
20:329769 T C 0.130749 -1.3192e-04
20:329842 C T 0.210730 6.6499e-05
20:330408 G C 0.130203 -1.5995e-04
20:333871 A G 0.038826 3.1606e-05
20:337568 G C 0.893004 -2.2972e-05
20:340235 G A 0.022224 -3.9209e-05
20:341868 G A 0.060063 -2.8205e-05
20:341946 G A 0.269576 5.0610e-05
20:342463 T C 0.175748 -1.3820e-05
20:343889 T C 0.070374 -1.5968e-04
20:344631 A G 0.402126 4.4086e-05
20:346751 G A 0.955465 -1.8024e-05
20:349306 C G 0.791506 3.6077e-06
20:351601 C T 0.033558 -4.4241e-05
20:351944 G T 0.445716 -9.7730e-06
20:356234 T C 0.448738 -7.5159e-07
20:360789 C T 0.367286 2.4063e-06
20:362795 A G 0.041205 -3.7170e-05
20:362946 T G 0.246112 -9.0691e-05
20:364747 A C 0.291326 7.1628e-05
20:365494 A G 0.347640 -1.0128e-05
20:366964 C T 0.261406 -4.3261e-05
20:368905 G A 0.315841 4.2785e-05
20:369201 A G 0.457843 -7.5269e-08
20:371781 T C 0.363670 3.3695e-05
20:372097 A G 0.031442 -7.0723e-06
20:372358 C T 0.149298 1.1216e-05
20:373667 T G 0.329428 5.0769e-05
20:374384 T C 0.220990 4.8701e-05
20:375106 A G 0.259206 2.4087e-05
20:379541 T C 0.546971 2.3293e-05
20:381321 G A 1.515581 -4.3329e-05
20:384644 T C 1.792119 -6.7140e-05
20:384898 G A 0.593908 -9.1272e-06
20:389984 T C 1.287996 5.7944e-06
20:390310 T A 0.184521 2.8574e-05
20:391025 C T 0.254022 -1.9622e-06
20:397928 T C 1.669297 6.4041e-05
20:399829 A G 0.271059 -6.7032e-05
20:402171 C T 0.848459 2.0065e-05
20:403534 G A 0.076632 1.9702e-05
20:403653 G T 1.372440 4.9752e-05
20:406876 C T 0.095720 -4.4350e-05
20:410531 C A 0.061585 1.5106e-04
20:411773 C T 0.281202 -1.6128e-04
20:411842 A G 1.195128 8.2528e-05
20:415205 G A 1.531654 3.1227e-05
20:416956 C T 0.081128 -8.1474e-05
20:419620 A G 0.069540 -9.8097e-05
20:420105 A G 0.492144 1.2992e-05
20:428553 C T 0.051906 -2.2620e-05
20:428802 A G 0.027758 1.3645e-05
20:430736 T C 0.793843 4.0685e-05
20:432366 G A 0.033594 3.1473e-05
20:438919 G A 0.055710 2.5153e-05
20:448056 G A 0.041669 4.2990e-05
20:455009 C T 0.182492 -5.8791e-05
20:456249 C T 0.159444 -1.2033e-04
20:456473 G A 0.707743 -5.6672e-06
20:462008 C T 0.326393 2.4539e-05
20:462355 T C 0.038290 1.2965e-04
20:476469 G A 0.026781 -3.9875e-05
20:479450 C T 0.187734 7.7256e-06
20:488930 T C 1.683224 -6.2415e-06
20:496087 C T 0.031666 -1.6571e-05
20:527676 A C 0.083455 -8.2899e-05
20:529615 T C 0.712780 -2.5820e-05
20:531174 A C 0.559444 2.6552e-05
20:531221 T C 1.683390 8.1457e-06
20:531822 A G 0.049835 -5.6808e-05
20:536145 A G 0.033039 -1.3624e-05
20:536429 A G 0.104250 3.5032e-05
20:538230 T C 0.968808 2.1301e-05
20:538829 C T 0.589659 -5.0728e-05
20:544040 T C 0.049589 1.1880e-05
20:545600 G A 0.036018 -3.8982e-06
20:545876 T C 0.619588 -1.1118e-05
20:547749 G T 0.247995 3.4100e-05
20:549364 T C 0.438975 2.2983e-05
20:550600 C T 0.021094 -1.3837e-04
20:550815 C A 0.822740 8.5821e-06
20:553269 A G 0.555325 -3.8372e-05
20:556479 A T 0.161535 1.8051e-05
20:560981 G T 0.032285 1.6077e-06
20:561788 C T 0.043373 1.1989e-05
20:562314 T G 1.151174 -3.0236e-05
20:562445 A C 1.854801 2.5792e-05
20:564110 G A 0.174638 1.1391e-04
20:569287 C T 0.711719 -1.7765e-05
20:574282 G A 0.214817 4.3559e-05
20:578018 C A 0.432756 -5.8399e-05
20:579657 G A 1.290161 -2.4210e-05
20:579803 G T 0.107934 -5.9295e-05
20:588166 A G 0.925682 -1.0266e-05
20:591694 T C 0.183184 3.1829e-04
20:591820 C T 0.762930 8.9037e-05
20:592038 T C 1.561466 3.9419e-05
20:595579 G C 0.023457 7.2757e-05
20:597708 T C 0.180513 -5.8756e-05
20:598278 C T 0.452727 1.1245e-05
20:603206 G A 0.059634 -1.3181e-04
20:604435 T C 0.029994 -3.2644e-05
20:610322 C T 0.565796 3.8035e-05
20:610378 T C 0.190185 -5.4809e-07
20:612763 A G 0.404703 6.4395e-05
20:615178 A G 0.708931 2.9513e-05
20:618513 T C 0.167244 -2.3182e-06
20:619611 T C 0.192704 -1.7104e-05
20:620196 C T 1.214366 3.9212e-05
20:623814 G A 0.066243 -1.6703e-05
20:624119 A G 0.025473 -3.9752e-06
20:624386 A G 0.686645 -5.4355e-06
20:625651 T G 0.404116 3.1386e-05
20:627414 G A 0.048245 -8.3558e-05
20:628742 A G 0.201181 2.5053e-04
20:630627 C T 0.365092 5.3304e-06
20:630885 G A 0.710794 -8.8505e-06
20:631169 T C 0.260384 1.7205e-05
20:632504 A G 0.933183 -2.6033e-05
20:632959 T C 0.927879 -1.8746e-05
20:633149 A G 0.951921 -8.4081e-06
20:634464 T G 0.309460 -2.3727e-05
20:641553 T G 0.374771 -2.3521e-05
20:641893 A G 0.744131 1.9908e-05
20:643175 A G 0.043253 -1.0274e-05
20:643677 G A 0.722706 2.4930e-05
20:645422 G A 0.078781 3.9313e-06
20:647505 C T 0.062974 5.4551e-05
20:647736 A G 1.533585 -6.7606e-05
20:648820 C T 0.903312 -5.2040e-05
20:650750 T C 0.506727 -3.1144e-05
20:652544 A G 0.031068 -1.6419e-05
20:658835 C T 1.968263 1.8066e-04
20:659350 C T 0.516448 2.6513e-05
20:659750 T C 0.242613 1.2275e-04
20:660126 G T 0.729674 1.2639e-05
20:662822 T C 0.039958 -4.3655e-05
20:667438 G A 1.493280 2.0686e-05
20:668024 C T 0.251302 -1.3597e-05
20:668361 A G 0.117646 3.2543e-06
20:668559 C T 1.196816 -8.9596e-06
20:668663 G A 0.121381 2.7713e-06
20:669651 G A 1.476528 8.2700e-05
20:673640 C T 1.752391 4.5921e-05
20:675396 T C 0.043315 -9.2660e-05
20:676442 G T 0.280560 -1.0661e-04
20:683545 C T 1.122326 1.1747e-04
20:685116 G A 1.016729 4.4670e-05
20:685306 T C 0.145572 3.8256e-05
20:685348 G A 0.462036 -5.5670e-06
20:686294 C T 0.300316 1.4321e-05
20:687772 C T 1.712680 3.4427e-05
20:689391 A C 0.615554 -6.0176e-05
20:691433 C A 1.728415 7.1008e-05
20:691592 A G 1.119690 -3.5730e-05
20:691969 C T 0.284672 -6.0561e-05
20:692206 G A 1.520635 -9.9969e-04
20:695460 G A 1.026677 1.7172e-05
20:696211 T C 1.749451 -1.7373e-05
20:696380 A G 0.065405 6.7812e-07
20:696469 A G 0.314043 9.6034e-06
20:696481 T G 0.082283 7.9619e-05
20:698185 T C 0.283692 7.9873e-05
20:702092 T C 0.426029 -8.7772e-06
20:703056 T G 0.534079 -2.3552e-04
20:707880 A G 0.815602 -6.2364e-05
20:709972 T C 1.195868 1.2348e-05
20:714462 G A 1.624441 -6.9574e-05
20:716233 G A 0.538684 1.2965e-05
20:717649 T C 0.209396 -5.0953e-05
20:720518 G A 0.173557 3.3612e-05
20:720558 C A 0.117973 9.0832e-05
20:723060 C T 0.179013 3.5047e-07
20:727331 G A 0.935481 -3.3009e-05
20:731927 T C 0.573456 -7.0937e-06
20:732879 T G 0.209575 -4.7639e-05
20:732952 A C 0.114955 -4.8134e-05
20:737859 T C 0.121719 1.5986e-05
20:739173 A G 0.272448 5.7032e-05
20:739518 G C 0.369354 -1.0880e-05
20:741847 G A 1.467200 2.4650e-05
20:742743 T C 0.040562 1.2147e-05
20:743272 T C 0.762174 -2.6688e-05
20:743827 A G 1.499447 -1.4958e-05
20:744050 G A 0.509197 2.0903e-05
20:744382 A G 0.219858 -6.9094e-05
20:744415 A G 0.443909 -5.3503e-05
20:745963 A G 0.224541 -1.2110e-05
20:746098 A G 0.604456 -2.8831e-05
20:746197 C G 0.216307 -6.5136e-06
20:746410 A G 0.026407 2.7479e-05
20:746952 A G 1.842773 -1.9119e-05
20:747431 T C 0.342638 1.9013e-05
20:748823 A G 0.218790 -8.1739e-05
20:749972 A G 0.042399 3.3204e-06
20:751677 C T 0.032227 2.3456e-05
20:753468 A C 1.682812 1.6589e-05
20:754604 A G 0.105149 2.1856e-05
20:754948 T C 0.204554 1.5112e-05
20:758132 T C 0.134066 5.1436e-05
20:764382 G A 1.527814 -7.1565e-05
20:765164 A G 0.152989 3.7050e-05
20:767720 G A 1.964998 1.0970e-04
20:770638 A G 1.142232 2.1034e-04
20:771876 G A 0.487986 -5.7187e-05
20:773680 G A 0.139006 4.0371e-05
20:774414 G T 0.736675 -1.5800e-04
20:779110 C T 0.274555 3.1187e-05
20:780387 C T 0.959558 1.5232e-05
20:781848 C G 0.568026 -1.1999e-04
20:785108 C T 0.612058 3.2866e-05
20:790035 T C 1.780607 8.1976e-06
20:791962 A G 0.062013 1.2796e-05
20:798547 G T 0.160087 -4.0477e-05
20:798728 T C 0.671916 -1.3152e-05
20:798755 C T 1.737980 -2.0844e-04
20:802019 T G 0.119064 8.2020e-06
20:803427 T C 0.031705 -1.0929e-04
20:805771 T C 0.050442 6.6685e-06
20:806677 C T 1.457820 -6.4382e-05
20:808801 T C 0.053896 4.1502e-05
20:810707 G A 1.084558 -6.6814e-06
20:819662 A G 0.161080 -3.2338e-05
20:820738 C T 0.294675 -1.4129e-05
20:823792 T C 0.477707 2.2879e-05
20:824422 A C 0.482945 1.1755e-04
20:825678 C T 1.741330 -5.0124e-05
20:826127 T C 0.025291 1.0364e-04
20:826513 G C 0.237381 2.0753e-06
20:826666 T G 0.713381 1.1616e-04
20:827397 A G 0.101832 1.8365e-05
20:828650 T C 0.910109 -3.1537e-05
20:832808 A G 0.265613 -4.9043e-05
20:834480 T C 1.164952 -1.0376e-05
20:836526 A G 0.600286 -1.8970e-05
20:837424 A G 0.182940 4.0648e-06
20:840405 A G 1.927633 4.5952e-05
20:842329 T C 0.166406 3.7820e-05
20:842618 A G 1.730758 3.7713e-06
20:844672 T C 1.244804 -7.9099e-06
20:845306 C T 0.104763 1.6882e-06
20:849249 T C 0.276447 -4.9580e-05
20:851571 G A 0.026528 1.2823e-04
20:851618 C T 0.164436 5.2532e-05
20:859622 T C 0.173119 1.2040e-04
20:860802 A G 0.473581 -9.9333e-06
20:863586 C T 0.023811 -1.0296e-04
20:863744 T C 0.164521 -5.1603e-05
20:864074 C T 0.211302 2.2829e-04
20:872466 A G 0.079479 -4.5011e-05
20:872751 G A 0.663549 4.0201e-05
20:873483 T C 0.040251 -4.8778e-05
20:873739 C G 0.073685 1.0116e-04
20:877507 G A 0.075720 4.7712e-05
20:884070 A G 0.472536 2.4170e-05
20:886546 A C 0.100670 1.9940e-05
20:887800 G A 0.536659 3.8292e-05
20:888523 A G 0.597459 1.0282e-05
20:889869 T C 0.400860 1.6749e-05
20:889904 A C 0.199695 2.5534e-06
20:890096 T G 0.104331 2.7245e-04
20:890623 G A 0.176410 4.0824e-05
20:890658 T C 0.095539 -2.9045e-05
20:892438 C A 0.757143 3.5279e-04
20:892948 A G 0.733861 -5.4372e-06
20:893411 G A 0.078761 -4.7032e-05
20:894125 C A 1.017426 6.5242e-05
20:894378 G A 0.065931 -2.4300e-05
20:894722 A G 0.442123 3.7577e-05
20:895038 A G 0.025495 -3.7500e-05
20:895325 G A 1.086113 -5.6675e-05
20:895531 C T 0.236810 4.1567e-05
20:896012 A G 1.141469 1.6179e-05
20:896070 T C 0.045979 -1.1801e-05
20:896753 G T 0.057583 -9.2772e-05
20:898170 C A 0.142190 -4.9494e-05
20:898218 C T 1.912939 1.8751e-05
20:898874 G A 0.201279 9.1789e-05
20:900935 T G 0.873565 5.3771e-05
20:901269 C T 0.036463 -5.0277e-05
20:901676 T C 1.866778 1.5344e-05
20:902310 C G 0.490962 4.8725e-06
20:903294 G A 0.055132 -5.2617e-05
20:906235 G A 0.270884 -6.5899e-05
20:909450 C G 0.745403 -3.3483e-05
20:909771 T C 1.185190 -5.7714e-06
20:913000 C T 0.488583 1.8164e-05
20:914420 G T 0.817991 -3.0699e-05
20:916061 T C 0.095613 -8.2033e-06
20:916290 T C 0.051367 1.9736e-05
20:922125 C T 0.411769 -1.6677e-05
20:923361 T C 0.033817 -8.9403e-05
20:923658 A G 0.443029 1.9332e-05
20:924593 C T 0.249641 -8.2829e-06
20:926397 A G 0.747308 4.2014e-07
20:926585 G A 1.251916 -8.0437e-05
20:926731 T C 0.031870 -4.2175e-05
20:926732 A G 0.267898 -5.4694e-07
20:926945 A G 0.168789 -3.2215e-05
20:928438 G A 0.910803 3.3932e-05
20:930373 G T 0.036531 -3.7328e-05
20:931341 A G 0.201496 -7.5018e-08
20:931743 A G 0.740901 1.3213e-05
20:932399 G A 0.209604 6.0210e-07
20:932513 C T 1.175066 3.3802e-05
20:932618 C T 1.198306 3.2189e-05
20:933185 C T 0.169808 -6.2756e-06
20:934313 A G 0.859151 4.8056e-05
20:934617 T C 0.629549 6.7578e-06
20:935683 A G 0.425823 2.3181e-05
20:936463 G A 0.152907 1.2793e-05
20:936700 T C 0.114452 1.8760e-05
20:939061 C G 0.122826 -2.8616e-05
20:939161 G A 0.268888 -3.0167e-05
20:939166 G A 0.105422 5.2436e-05
20:939703 C A 0.156377 -7.5796e-05
20:942263 A G 0.050163 -2.3738e-05
20:943461 T C 0.262542 -1.9166e-05
20:943837 T C 0.030779 2.6825e-05
20:944649 G T 0.038034 -7.7458e-06
20:946927 A G 0.089369 -1.2193e-06
20:947054 G A 0.141197 -3.5605e-05
20:953050 C T 0.347922 -2.6905e-05
20:953115 T C 0.105669 3.6164e-06
20:961781 A G 0.129045 5.9172e-06
20:962416 G C 0.080316 -5.5925e-06
20:964283 T C 0.028949 8.3278e-05
20:968462 G A 0.276291 -5.0749e-05
20:971619 T G 0.027404 2.1479e-05
20:977405 T C 0.146491 -3.2353e-05
20:978501 G C 0.186897 4.1783e-05
20:978720 T C 0.213931 -7.2132e-05
20:978789 G C 0.052743 -8.1659e-07
20:981133 T C 0.273614 -6.5759e-05
20:981418 T C 0.031432 -2.9430e-05
20:983670 T C 0.276321 -8.9972e-05
20:984639 A G 0.087483 -8.5834e-05
20:985437 A G 0.965423 -3.7183e-07
20:985530 C T 1.041899 -1.3206e-06
20:986009 T G 0.048700 3.7258e-05
20:991284 A G 0.325179 -7.4027e-05
20:993161 C A 0.183265 4.4634e-05
20:995311 A C 1.427683 1.3725e-05
20:995440 A G 0.106863 -4.6372e-05
20:995832 C A 0.332771 1.0212e-06
20:999106 G A 1.596783 2.7763e-06
20:1002255 C T 1.585225 -2.2872e-05
20:1002679 G A 0.358412 -2.4018e-05
20:1004792 T A 0.072221 -1.8425e-05
20:1009239 C A 0.127837 -6.0837e-05
20:1009361 G T 1.380188 5.8682e-06
20:1009420 A C 0.110534 -1.2269e-05
20:1012026 A C 0.187936 9.0704e-06
20:1014974 G A 0.707561 7.1924e-05
20:1017205 G C 0.041490 -6.1754e-05
20:1020318 T C 0.959681 -1.5718e-05
20:1022712 A C 0.670553 -2.1247e-05
20:1028346 A G 0.927714 1.6716e-05
20:1029549 T C 0.152352 -6.6884e-06
20:1029686 G A 0.356536 -3.3661e-06
20:1032106 T G 0.072211 5.1942e-05
20:1032716 C G 0.025265 -5.6114e-05
20:1033414 T C 0.053383 4.5488e-05
20:1039283 G T 0.555189 2.4156e-05
20:1041756 C T 0.333563 -1.2248e-04
20:1043998 C G 0.158587 5.4797e-07
20:1045261 C T 0.124656 8.1397e-05
20:1048958 A G 0.030617 3.3704e-05
20:1049563 A G 0.150398 -7.9567e-05
20:1051054 A C 0.022688 1.8567e-05
20:1052473 G A 0.449615 -3.3685e-06
20:1066962 A G 1.661634 -2.7594e-05
20:1070044 C A 0.107256 -1.1731e-04
20:1092806 C T 0.243587 -2.4751e-05
20:1096116 T G 0.609481 -5.8258e-05
20:1104297 T G 0.237780 -3.6636e-05
20:1106944 G T 1.958503 -9.5098e-05
20:1111874 T C 1.656177 -2.7373e-05
20:1115919 G A 0.295354 -8.1396e-06
20:1116429 C A 0.478907 -1.0988e-04
20:1121937 C T 0.073896 -2.4272e-05
20:1124847 G T 0.244778 -6.1446e-05
20:1130922 C A 0.038868 -7.8848e-05
20:1131119 G A 0.566085 2.5690e-05
20:1132508 A G 0.056161 -7.8451e-05
20:1135154 T C 0.029536 -1.0770e-05
20:1135413 C T 0.749532 -2.3729e-05
20:1140457 G A 0.160132 -9.7103e-06
20:1144464 G A 0.022707 -7.2801e-05
20:1145311 G C 0.053435 4.0683e-05
20:1145436 C G 0.087736 -1.7042e-05
20:1146048 T C 0.103673 -1.8319e-05
20:1147057 G A 0.084412 -1.4821e-06
20:1147410 C A 1.104234 -5.7281e-07
20:1149980 T C 0.081563 1.2511e-05
20:1151038 A G 0.100037 -2.6409e-05
20:1152323 T C 0.093627 -9.5333e-06
20:1155854 C T 0.096483 -7.8591e-06
20:1155862 T C 0.093588 4.6313e-06
20:1161063 G A 0.166734 -8.5865e-05
20:1162483 A C 0.035362 -5.3185e-05
20:1162615 A G 1.401412 -4.6140e-05
20:1167239 G A 0.171658 3.8128e-05
20:1167621 C T 0.158185 -3.6688e-05
20:1173900 G T 1.956014 -5.4266e-05
20:1174075 G A 0.168065 8.2453e-05
20:1174658 T G 0.382973 4.6334e-05
20:1177199 G A 0.358734 -6.3419e-04
20:1179659 G A 0.116740 -7.0066e-05
20:1192727 G T 0.218368 1.1457e-05
20:1193973 A G 0.079690 1.7224e-05
20:1205886 C T 1.038511 -6.1371e-05
20:1208038 A G 0.096759 -1.5743e-04
20:1210647 C T 0.983356 -4.4455e-05
20:1221171 A G 0.369519 1.7874e-06
20:1224774 C A 0.155205 -1.9523e-05
20:1228093 A G 0.178821 -1.1969e-04
20:1233298 A G 0.205070 -3.4411e-05
20:1234390 A G 0.191016 8.1864e-06
20:1250463 C T 0.131193 2.7550e-05
20:1252595 A G 0.089050 -6.0816e-05
20:1255870 T C 0.154933 -2.3063e-05
20:1256598 G A 0.149873 4.0014e-05
20:1261888 T C 0.112744 -1.3171e-05
20:1263701 G A 0.549509 -6.5953e-05
20:1264915 T C 0.038141 -3.2741e-05
20:1265152 A G 0.122566 3.3434e-05
20:1267130 C T 0.323111 3.9812e-05
20:1268250 T C 1.612353 -5.5241e-05
20:1271680 A G 0.100829 -2.9407e-05
20:1273711 A G 0.300222 5.7067e-05
20:1274231 T C 0.301511 2.6729e-05
20:1284345 C T 0.051289 -1.7793e-05
20:1286057 T G 0.030559 -3.3396e-06
20:1288223 C T 0.677320 -9.5609e-05
20:1292311 T C 0.020439 -1.0356e-05
20:1293046 A G 0.581847 1.5632e-04
20:1293141 T C 0.032561 -5.3985e-06
20:1293247 T C 0.993512 1.0321e-04
20:1295538 G C 0.985076 4.3364e-05
20:1295639 A G 0.155426 -2.0961e-05
20:1298227 C A 0.949074 6.1695e-05
20:1298954 G A 0.118067 1.4213e-05
20:1299453 A G 0.082565 -1.0057e-04
20:1299485 G A 0.520839 1.5806e-05
20:1300205 T C 0.055892 -1.1656e-05
20:1301598 G A 0.208611 7.0090e-05
20:1301859 A C 0.070228 -7.6292e-05
20:1302368 T C 0.104835 2.6810e-05
20:1306103 T C 0.258933 -2.7766e-05
20:1307888 T C 0.895857 1.1404e-05
20:1309715 A C 0.070410 -3.2200e-05
20:1311981 T C 0.605771 -9.1383e-06
20:1318343 T G 0.033873 9.6583e-05
20:1329662 T C 0.034058 6.0447e-05
20:1338903 G A 0.286545 6.7225e-07
20:1339076 A G 0.082257 2.4796e-05
20:1342187 C T 1.207423 2.7890e-05
20:1344910 A G 0.049277 -2.1609e-05
20:1346596 C T 0.147185 7.9505e-05
20:1348688 A G 0.130226 -4.7912e-05
20:1349052 T C 0.217154 -1.4378e-05
20:1350709 C T 0.779370 4.6098e-05
20:1357446 T C 0.034632 -2.4489e-05
20:1359238 A G 1.521820 9.5329e-06
20:1361277 C T 0.026080 6.8686e-05
20:1363034 C G 0.187429 -3.6308e-05
20:1363724 G T 0.580902 3.5385e-05
20:1368692 G C 0.032191 6.2791e-05
20:1368939 C A 0.078739 2.5775e-06
20:1369888 T C 0.166221 -4.4580e-05
20:1376444 A G 0.314880 2.3301e-05
20:1377025 T C 0.052046 1.3076e-05
20:1382366 G A 0.084779 3.2788e-05
20:1382825 C T 0.671478 5.5471e-05
20:1386441 A C 0.073503 -2.9980e-05
20:1386473 A G 0.321706 3.8439e-05
20:1387092 T C 1.393268 -2.3196e-05
20:1393060 T C 0.396770 7.6534e-05
20:1397611 A G 0.120038 -1.0723e-04
20:1402161 A G 0.986962 -1.5218e-04
20:1416524 G C 0.080238 -1.7554e-04
20:1416737 G A 0.217248 8.7370e-05
20:1422118 T C 0.029510 -2.3847e-05
20:1423909 T C 1.053854 6.5068e-06
20:1426393 T C 0.834061 -3.5481e-05
20:1428497 T C 0.085318 -6.8977e-05
20:1434080 T C 0.129473 -2.1204e-05
20:1435431 C T 0.023444 1.0280e-05
20:1435905 C T 1.952982 9.4301e-06
20:1436922 A G 0.027556 -5.9734e-05
20:1445821 T C 1.832795 -1.2908e-05
20:1449438 G T 0.233097 1.9470e-04
20:1456970 T C 0.109440 1.5455e-04
20:1459060 G T 1.777870 -1.1330e-05
20:1459246 T C 0.024697 6.2044e-06
20:1460055 A G 0.078557 4.5430e-06
20:1460272 C T 0.263863 2.7816e-05
20:1463027 T C 0.161320 -6.0651e-05
20:1470343 C T 0.110489 5.1319e-05
20:1475337 T C 0.049692 -5.3953e-05
20:1475579 A G 0.303283 -9.2319e-04
20:1481319 T C 0.158045 1.1682e-05
20:1490028 G A 0.248982 2.5393e-05
20:1491132 T G 0.052727 -1.9021e-04
20:1495235 C T 1.970305 -1.4328e-05
20:1496852 G A 0.075775 3.3980e-06
20:1497197 A G 0.276830 -6.1071e-05
20:1504992 G T 1.515007 3.9188e-05
20:1516906 A C 0.421753 1.2203e-05
20:1517215 A G 0.087733 -1.0511e-04
20:1517979 A G 1.085701 2.8028e-05
20:1519031 T C 0.027829 4.5377e-05
20:1520042 A T 0.743167 -6.6704e-05
20:1532595 C T 1.671773 -5.4242e-06
20:1538249 T C 0.508710 6.1020e-05
20:1541969 T C 0.537104 6.5335e-05
20:1546805 A G 0.254064 1.6715e-05
20:1546911 G C 1.531930 -2.4897e-06
20:1551564 C T 0.053260 -1.4944e-04
20:1557954 T G 0.183833 3.3818e-05
20:1590770 G A 1.553365 -8.8095e-06
20:1594387 T C 0.065837 9.1456e-05
20:1597074 C T 0.042821 4.6061e-05
20:1600405 A C 0.050296 3.3776e-05
20:1600524 C T 0.698642 -9.4090e-06
20:1600863 T C 0.023515 -3.9669e-05
20:1602668 T C 0.263071 1.6370e-06
20:1604359 T G 0.052877 -2.8559e-05
20:1606497 C T 0.112196 -4.4865e-06
20:1609014 A G 0.243363 -3.5681e-05
20:1609256 A C 0.985803 -3.5926e-05
20:1609355 C G 0.260894 -5.4958e-06
20:1609940 A G 0.024668 -7.4399e-05
20:1610551 C T 1.267960 -3.5407e-05
20:1610629 G A 0.074445 4.1575e-05
20:1610790 A G 0.450046 4.7560e-05
20:1612968 T C 0.066233 4.1760e-05
20:1616137 A G 0.766780 2.6840e-06
20:1617592 T C 0.045723 -7.2517e-05
20:1637589 T C 0.336088 1.7518e-05
20:1638578 C T 0.432779 4.7584e-05
20:1642748 C T 0.956014 -2.8383e-05
20:1658490 T C 0.456359 2.3734e-05
20:1670319 T C 0.042114 -6.1407e-06
20:1671103 A G 0.103776 -9.4823e-06
20:1674490 G A 0.101469 1.3465e-05
20:1676065 C T 1.225865 6.0126e-06
20:1676943 A G 0.215593 3.9298e-05
20:1683358 G A 1.209095 -2.8475e-05
20:1689231 T C 0.242779 1.4499e-06
20:1689858 C T 0.998426 -1.5635e-05
20:1692604 A G 0.130739 2.9962e-05
20:1707027 C T 0.225638 1.6710e-05
20:1716975 C T 0.191811 1.6355e-05
20:1721027 G A 0.485639 1.7590e-05
20:1722457 T C 0.094039 -6.5974e-06
20:1727964 C T 1.390120 1.8435e-05
20:1730226 A G 0.666483 1.4627e-05
20:1731762 G A 0.035853 -7.0511e-06
20:1736756 G T 0.741187 1.0204e-05
20:1738850 T C 0.064402 -9.8582e-06
20:1741974 C T 0.035100 4.2026e-05
20:1747567 A C 0.711566 -8.6443e-06
20:1749682 T C 0.046908 -8.2136e-05
20:1751411 T C 0.083442 5.0918e-05
20:1757652 T C 0.046593 2.0816e-04
20:1758965 T C 0.463597 6.8904e-06
20:1759590 T C 0.242136 8.7679e-05
20:1762433 T C 0.231455 -1.0456e-06
20:1763536 C A 0.447297 -2.0501e-05
20:1768089 A G 1.578400 1.7329e-05
20:1770053 T G 0.112913 1.8164e-05
20:1771755 A G 0.049202 -7.0471e-05
20:1779768 A G 0.094672 1.4250e-04
20:1781754 A G 1.459066 3.6929e-05
20:1784571 T C 0.502770 3.9316e-05
20:1785592 C T 1.325341 5.6048e-05
20:1788941 A C 1.154089 3.1478e-05
20:1789158 C G 0.058109 -2.9402e-05
20:1790434 G C 1.210351 2.1207e-05
20:1791465 A G 0.066395 -3.8907e-05
20:1792434 A G 0.967283 1.0271e-04
20:1794342 A G 0.851195 1.4968e-06
20:1795210 G T 0.076671 5.6900e-05
20:1796461 T G 0.814070 1.2554e-05
20:1801529 T G 0.049735 -3.7467e-06
20:1807061 A C 0.191441 -9.2518e-05
20:1812621 T C 0.055535 8.3687e-05
20:1814266 G A 0.057119 4.2643e-04
20:1815383 C T 0.261400 3.7165e-05
20:1825944 T C 0.844684 -1.8671e-05
20:1828759 A C 0.098720 -3.8161e-05
20:1832785 T C 0.045385 -4.7676e-06
20:1837072 G A 0.042990 5.7697e-05
20:1839408 C T 0.897489 -7.0405e-06
20:1840964 T G 0.051052 -3.6069e-07
20:1844780 G A 0.111592 -4.7446e-07
20:1848203 C T 0.546348 -4.9827e-05
20:1849606 T C 0.057417 -4.0378e-05
20:1852958 C T 0.093828 2.9261e-05
20:1856972 G A 0.649813 -1.1403e-05
20:1857413 A G 0.530083 3.0076e-05
20:1861532 A G 0.047177 -2.4834e-05
20:1863216 A G 0.126636 -8.0372e-06
20:1865198 T C 0.504041 -3.9183e-05
20:1865258 T C 0.056960 -6.7595e-06
20:1867665 A G 0.139908 -5.1473e-06
20:1869216 A G 0.046447 -3.4670e-05
20:1870755 C T 0.334780 -8.8162e-06
20:1872232 T C 1.903121 1.7848e-04
20:1873160 C T 0.630708 1.2083e-04
20:1874724 C T 0.344524 1.9656e-05
20:1876538 C G 0.811117 -4.1543e-05
20:1877664 T C 0.300836 5.3767e-05
20:1878024 A G 0.084698 -2.3605e-04
20:1879293 C T 0.180905 -6.0099e-05
20:1880550 T C 0.265029 8.5145e-05
20:1885085 T C 0.041744 1.9931e-05
20:1885143 G A 0.283322 -1.2917e-05
20:1887584 A C 1.207511 6.2812e-06
20:1888739 A G 0.090281 -1.0306e-05
20:1894434 A G 0.161570 -7.1915e-05
20:1895273 C T 0.762096 5.3050e-05
20:1895796 C T 0.762122 5.0505e-05
20:1899473 A G 0.299339 -3.8121e-05
20:1900209 T G 0.409517 2.3964e-06
20:1900736 A G 0.088356 -1.4184e-05
20:1901059 C T 0.066658 5.0632e-05
20:1905076 T C 0.061858 -5.6216e-05
20:1906027 A G 1.075486 4.7156e-05
20:1907716 C T 0.372661 8.0524e-05
20:1908299 T C 0.315695 4.2450e-05
20:1908605 T C 0.044107 -2.7211e-05
20:1908700 T C 0.025424 -9.3627e-06
20:1908858 T C 0.028988 -1.9596e-05
20:1909445 A C 1.671225 3.5107e-05
20:1910382 A C 0.766387 1.7331e-06
20:1910706 T C 0.087486 3.7309e-05
20:1912981 C A 0.625223 -1.2099e-05
20:1915137 G A 0.029721 -1.4547e-05
20:1916836 T C 0.093062 8.6518e-05
20:1917290 G A 1.204382 4.6540e-05
20:1917405 A G 1.633204 3.1703e-05
20:1918143 T C 0.023665 6.7553e-05
20:1919427 C T 1.936133 1.6834e-04
20:1922237 G A 0.242928 -5.2602e-06
20:1923734 G T 0.664519 -3.3949e-05
20:1924707 T C 0.532462 -2.3363e-05
20:1924851 C T 0.116075 -4.6361e-05
20:1928745 A C 0.095720 8.3315e-06
20:1929699 A G 0.139967 -8.7471e-05
20:1930704 T C 0.523193 1.9487e-05
20:1939732 A G 0.198374 1.3585e-05
20:1940145 C T 1.777400 2.4561e-04
20:1940697 A G 0.034340 1.3635e-05
20:1941900 C G 0.054048 1.0529e-05
20:1943551 C A 0.140278 -1.3368e-05
20:1945467 T C 0.044671 3.1512e-06
20:1952555 G A 0.097415 1.0361e-04
20:1953363 G A 0.226378 -2.6497e-06
20:1954033 A G 0.168016 -7.8241e-06
20:1963117 C A 0.258982 5.6114e-07
20:1963995 G A 0.092731 -1.0143e-05
20:1965658 T C 0.023723 -1.0457e-05
20:1966169 A G 1.743316 5.6483e-05
20:1966947 C T 0.289102 -3.9471e-07
20:1972460 C T 0.282887 5.6555e-05
20:1982128 A G 0.154981 7.5712e-05
20:1983042 T C 0.025885 -3.6569e-05
20:1989383 T C 0.221250 -2.4573e-05
20:1989982 T C 0.337571 2.1124e-04
20:1992396 A G 0.031494 1.2226e-06
20:2001255 G A 0.123696 5.1375e-05
20:2005816 A C 0.173391 -3.1349e-05
20:2021623 G A 1.961759 1.3287e-05
20:2024972 C T 0.116860 3.0368e-05
20:2025089 C T 0.033275 -1.2554e-04
20:2033141 T C 0.023827 5.4918e-06
20:2033713 T G 0.091890 -2.4199e-06
20:2034573 T C 0.268362 7.4620e-05
20:2035775 G A 1.385362 -2.8581e-05
20:2035824 T C 0.050877 -1.1314e-06
20:2037163 T G 0.289089 6.3586e-06
20:2039225 C T 0.492806 1.2931e-07
20:2040664 C T 1.967643 -2.9600e-05
20:2043804 C T 0.074032 -1.2517e-05
20:2047215 C T 0.371778 2.1750e-05
20:2060151 A G 0.121144 -6.5033e-05
20:2061248 A G 0.324144 -6.7104e-06
20:2065934 C A 0.092809 2.9172e-05
20:2074938 A G 0.629007 3.7247e-05
20:2081743 A G 0.064324 -1.2592e-04
20:2082299 A G 0.098765 -9.9815e-05
20:2084892 C T 0.938263 4.9402e-05
20:2088698 G A 0.844626 7.4230e-05
20:2091856 G A 0.050864 -1.4034e-05
20:2095627 C A 0.089833 -4.5427e-05
20:2100578 G A 0.233951 3.5826e-05
20:2107732 A G 0.066593 -2.2429e-05
20:2108419 T C 0.494620 -1.8321e-05
20:2113664 T C 0.109453 -1.6883e-06
20:2121249 A G 0.488112 -1.6589e-05
20:2122005 A G 0.058187 -2.9369e-05
20:2126180 C G 1.147915 -9.0817e-06
20:2138466 C A 0.035044 4.0446e-05
20:2143379 C T 0.454538 1.7471e-05
20:2145227 C T 1.951645 4.2173e-06
20:2146188 C A 0.073860 -4.4035e-05
20:2149067 G A 1.161645 -8.0946e-05
20:2149912 A G 1.874266 4.3643e-05
20:2151350 G A 0.471793 1.3912e-04
20:2152965 T C 1.955718 1.0214e-04
20:2155137 A G 0.201065 1.5103e-05
20:2161504 G A 0.208682 -1.1806e-05
20:2162463 A G 1.391314 1.5003e-05
20:2163009 C T 0.031497 -2.3591e-04
20:2170199 A G 0.207228 5.6474e-05
20:2172546 T C 1.041796 -1.4755e-06
20:2174300 C T 0.151262 2.7137e-05
20:2179715 G A 0.747416 -1.4824e-05
20:2180725 T C 1.396017 -1.7212e-06
20:2187944 T C 0.852276 -4.5650e-06
20:2189472 C T 1.958737 7.1918e-05
20:2192852 G A 0.721748 -8.7537e-07
20:2192927 G A 1.958432 7.1309e-05
20:2193014 G A 0.311576 -1.9834e-05
20:2199817 A C 0.202353 6.8655e-06
20:2204811 G T 1.130667 -7.1566e-06
20:2205138 T C 0.680848 3.7617e-05
20:2205172 C T 1.553628 9.7359e-06
20:2206306 G A 0.424970 2.1116e-05
20:2213332 T C 1.843724 2.5896e-05
20:2217138 C T 0.516133 3.4780e-05
20:2223831 C T 0.239059 4.0345e-06
20:2228212 T C 0.084756 7.8208e-05
20:2232417 C T 0.103867 -3.8274e-05
20:2232463 A C 0.158867 -5.3635e-05
20:2234092 G A 0.031568 -6.7131e-05
20:2235758 G T 0.733628 3.0979e-05
20:2238145 T G 0.790821 4.8636e-05
20:2239669 T C 0.156883 9.8121e-05
20:2241201 A G 0.779584 -1.3417e-05
20:2252739 C T 0.337448 -8.3490e-06
20:2258088 A G 0.135315 3.7306e-05
20:2259925 A G 0.533089 -2.8893e-05
20:2261387 T G 0.648917 -1.3560e-05
20:2277020 T C 1.943183 5.5325e-05
20:2279955 A G 0.291024 6.2770e-05
20:2281252 T G 1.005323 -4.1128e-06
20:2290333 A C 1.641484 -2.8259e-05
20:2293148 T C 0.055103 -1.2537e-04
20:2297790 A G 0.222405 3.3260e-06
20:2298616 C T 1.597494 -5.3228e-05
20:2299988 C T 0.081215 1.0041e-05
20:2301285 A G 1.584917 -7.8723e-06
20:2302697 C T 0.071936 8.6189e-06
20:2304376 A G 1.389373 -7.4411e-06
20:2305872 G A 0.063841 -1.9579e-05
20:2308430 T C 0.467443 -1.9821e-05
20:2309665 T C 0.045161 -9.5811e-06
20:2310183 C T 1.116198 -4.5090e-05
20:2310291 C T 1.978042 5.4244e-07
20:2310687 T C 0.085272 1.2800e-04
20:2310725 T C 1.130989 -3.1086e-05
20:2312962 A G 0.026820 5.0314e-05
20:2313043 A G 0.058203 1.2337e-04
20:2313059 G T 0.358000 7.0563e-06
20:2313345 A G 1.964417 2.3468e-05
20:2313963 C A 1.374436 2.8401e-05
20:2314610 G T 0.047602 9.5465e-06
20:2315543 G A 0.048836 9.7049e-05
20:2317380 C A 0.478869 1.7443e-05
20:2319663 C T 0.767283 -2.5247e-05
20:2321105 C G 1.257232 5.2121e-07
20:2321665 C T 1.159263 1.0050e-05
20:2322896 T C 0.575339 -2.5604e-05
20:2327650 C G 0.649572 1.4153e-05
20:2327829 C T 0.051108 5.0592e-06
20:2331626 T C 0.230556 5.8145e-05
20:2334210 A G 0.861056 -5.8973e-05
20:2339647 C T 1.742712 6.8013e-06
20:2343078 C T 1.761983 -9.0217e-06
20:2344727 A G 0.052081 -3.2844e-05
20:2349719 G A 0.214904 1.2177e-04
20:2352309 G A 1.724283 4.5378e-06
20:2352852 A G 1.349876 1.0378e-05
20:2357672 C T 0.374858 -1.0989e-05
20:2359429 C T 0.179516 1.0239e-04
20:2360168 A G 0.262351 1.0201e-04
20:2361684 T C 1.510735 -1.2042e-05
20:2361778 T G 0.033207 1.6457e-05
20:2364386 T C 0.070115 -1.2483e-05
20:2365857 T C 0.150619 1.2985e-04
20:2366392 T C 0.038511 -1.2221e-04
20:2367588 A C 0.301274 2.1097e-05
20:2372985 A G 0.172093 1.6053e-04
20:2375262 G A 1.857249 3.8470e-06
20:2378309 C T 1.796547 -2.2487e-05
20:2380323 A G 0.175498 -2.9388e-05
20:2383462 A C 0.211555 -5.1262e-06
20:2387738 G A 0.686834 3.7955e-05
20:2391069 A G 0.323326 5.1024e-05
20:2392899 T G 0.332842 -4.8801e-06
20:2397883 T C 0.039955 5.3625e-05
20:2402496 A G 0.256619 1.0100e-05
20:2407004 T C 0.148130 6.9081e-05
20:2408039 G T 0.369094 -5.4575e-05
20:2408234 A G 0.035414 8.7323e-06
20:2413472 G T 0.302290 5.5050e-05
20:2414688 A G 0.024307 5.6791e-05
20:2417012 G T 0.196569 -5.4492e-05
20:2422418 T C 0.043376 -3.6545e-05
20:2436287 C A 0.075399 -2.5516e-05
20:2440888 G T 1.727688 -4.1330e-05
20:2448587 T G 1.478245 -1.1272e-04
20:2452521 C T 0.028459 5.1976e-05
20:2454154 G A 0.051315 3.3058e-05
20:2464112 C T 0.074727 1.8187e-04
20:2464984 C T 0.026988 2.4701e-05
20:2465810 T C 0.064276 1.7304e-05
20:2468347 T G 1.572715 -3.4270e-05
20:2469242 G C 0.626713 -5.6959e-05
20:2471755 C T 0.913484 -6.4517e-05
20:2473231 T C 0.427420 7.1576e-05
20:2473885 A G 0.026265 -7.2835e-07
20:2481263 G A 0.231948 1.7978e-04
20:2488941 C T 1.179383 3.2809e-04
20:2490750 C T 0.352985 6.8590e-05
20:2496499 A G 0.858336 4.4205e-05
20:2497524 G A 0.043597 2.4540e-05
20:2501526 A G 0.055386 -2.7956e-06
20:2501632 C T 0.904237 -5.7134e-06
20:2502533 A G 0.122874 -7.8219e-06
20:2507766 G A 1.382223 2.1050e-05
20:2514857 A G 0.050939 5.4547e-05
20:2518565 T G 0.847099 4.8137e-05
20:2520456 C T 1.098924 7.2125e-06
20:2527991 G A 0.651156 1.1964e-04
20:2531805 G A 0.369470 -1.9027e-05
20:2542210 C T 0.075652 -4.6900e-05
20:2549482 A C 0.046710 -3.3100e-05
20:2550579 C T 1.338474 -1.5730e-05
20:2552884 G A 0.228822 6.1643e-07
20:2553544 C G 0.029403 -4.1096e-05
20:2559068 T C 0.221480 -4.5653e-06
20:2559795 C T 0.083023 -4.5753e-05
20:2565577 T C 0.062503 2.8834e-05
20:2566845 G A 0.872724 -3.7973e-05
20:2570208 C T 0.392827 2.6888e-05
20:2571833 G A 0.079128 7.3155e-05
20:2576947 C T 0.529830 2.6118e-06
20:2584029 A T 0.054194 -1.7140e-05
20:2585255 G T 0.495464 -1.8535e-05
20:2593006 G A 1.160782 -1.7605e-05
20:2593501 G C 0.069862 1.9245e-05
20:2596160 C T 0.391126 -9.0470e-06
20:2596494 T C 0.155868 3.7289e-05
20:2599043 A G 1.324699 -6.1753e-05
20:2605867 G A 0.069384 5.8981e-05
20:2605939 C T 0.069368 1.5711e-06
20:2607925 A G 0.039965 -2.3946e-05
20:2614297 A C 1.486730 -5.0796e-05
20:2619879 A G 0.164706 -4.5833e-06
20:2627370 C T 1.184573 -1.7079e-05
20:2631192 G A 0.861637 -1.1375e-05
20:2632010 T C 1.541070 -1.5353e-04
20:2635212 G A 0.155689 7.4241e-06
20:2638882 C T 0.519174 -1.3996e-05
20:2639570 T G 0.518236 -1.3558e-05
20:2644893 T C 0.049124 2.3591e-05
20:2644950 A C 0.049105 2.4741e-05
20:2646591 T C 0.072458 3.0365e-05
20:2647040 G A 0.389432 4.2767e-06
20:2647370 C T 0.780795 1.0398e-05
20:2648482 A G 1.155887 -9.1563e-06
20:2652941 G C 0.102903 8.1824e-06
20:2657803 C T 0.366945 -2.7053e-05
20:2663305 C T 1.878262 -1.9741e-05
20:2667729 C T 0.251147 -2.0464e-05
20:2668812 A G 0.513465 -1.3350e-05
20:2672740 T G 0.409948 -5.4910e-05
20:2675809 A G 0.136617 1.5804e-04
20:2676483 C T 0.794917 -1.3845e-04
20:2682579 G A 0.174151 7.7899e-06
20:2685167 T C 0.757523 1.0657e-05
20:2688402 A G 0.036852 2.8870e-06
20:2695772 T C 0.175744 1.5758e-05
20:2701418 G A 0.472101 -1.9369e-05
20:2711327 T C 0.193051 -2.2581e-06
20:2713064 A G 0.081741 -8.3076e-05
20:2717526 T C 0.060975 4.1706e-05
20:2718080 A G 0.094068 -9.0753e-05
20:2721474 A G 0.541245 -3.0379e-06
20:2722364 G A 0.229442 -4.3971e-06
20:2722788 C T 0.091595 -3.0693e-05
20:2722853 C T 0.552745 7.7828e-06
20:2726599 A G 0.322414 1.8417e-05
20:2733894 A G 0.560976 6.0708e-06
20:2735182 A G 0.259637 1.4410e-05
20:2736104 C G 0.097587 -1.0682e-05
20:2741513 G T 0.035694 2.5203e-05
20:2742668 G T 0.503020 -5.7170e-06
20:2748645 A G 0.033116 7.3073e-06
20:2755488 C T 0.383177 -3.4360e-06
20:2756090 T C 0.396034 3.8097e-05
20:2757862 G A 0.115081 1.5896e-05
20:2761707 C T 0.162018 2.9798e-05
20:2761728 T C 0.394797 4.2449e-05
20:2765103 G A 0.033340 1.0964e-05
20:2769937 G A 0.275824 -1.2577e-05
20:2771921 C T 0.172002 3.9591e-05
20:2774605 C T 0.093244 1.4755e-04
20:2775332 C T 0.355653 3.0693e-05
20:2776975 T C 0.020675 -4.5443e-05
20:2778075 C T 1.887064 -4.6672e-05
20:2780683 A G 0.198156 1.8164e-05
20:2784259 A G 0.100495 -7.4996e-05
20:2785092 T C 1.767942 -6.5019e-05
20:2785279 C T 0.363044 2.0677e-05
20:2785598 A G 1.184550 -7.7640e-05
20:2787141 A G 0.200620 -7.9446e-06
20:2791120 A G 0.033298 -3.4732e-05
20:2797015 A G 1.177062 -1.8046e-05
20:2799040 C G 0.133426 -5.5071e-05
20:2800848 A G 0.365855 3.5311e-05
20:2801409 A G 1.354248 4.8876e-05
20:2802023 T C 0.032266 3.0277e-05
20:2829916 G A 0.210964 5.9800e-05
20:2837437 T G 0.724260 -5.5984e-05
20:2848083 A G 0.056765 6.2887e-05
20:2848678 C T 1.880709 7.6074e-05
20:2854123 A G 0.039371 1.2862e-04
20:2855101 T C 0.045071 4.1584e-05
20:2870839 C G 0.039498 3.1823e-05
20:2876471 A G 0.213256 3.8776e-05
20:2885482 A G 0.206274 -6.1274e-04
20:2886667 C T 0.028874 -1.3083e-06
20:2889782 A G 0.873549 -3.6362e-05
20:2904768 T C 0.344436 -1.1800e-04
20:2910044 A G 0.293127 4.4907e-05
20:2945759 T C 0.214002 3.0238e-05
20:2959906 C T 0.029575 -8.1972e-06
20:2960876 C T 0.139947 3.5723e-04
20:2978928 C T 1.005307 2.8851e-05
20:2990206 T C 0.780425 -1.2261e-04
20:2991560 T C 0.471218 -5.1726e-04
20:2992428 T G 0.064565 7.7125e-05
20:2992659 C T 0.072909 -3.7698e-05
20:2997115 T C 0.151853 -6.0913e-05
20:3003839 A G 0.039884 3.1594e-05
20:3009449 T C 0.062231 5.3647e-05
20:3009509 G A 1.002597 -3.1399e-05
20:3018330 A G 0.287856 3.1168e-05
20:3019957 C A 0.252877 2.6030e-04
20:3020553 G A 0.489450 -2.6057e-04
20:3026069 A T 1.011844 -1.5126e-05
20:3026415 T C 0.306714 4.0361e-05
20:3032272 T C 0.822707 1.4905e-04
20:3033259 A G 0.443172 -5.4075e-05
20:3035513 C A 1.045265 -3.4751e-05
20:3036457 A G 0.521946 -4.2911e-06
20:3045103 C T 0.083351 1.3628e-05
20:3045988 T C 0.513238 -1.1092e-05
20:3046062 A G 0.334734 2.1110e-05
20:3046312 C T 0.195570 -1.5095e-05
20:3053255 A C 0.665438 1.5267e-05
20:3053893 A G 0.091819 -5.0505e-05
20:3058899 G A 0.231477 -9.6437e-05
20:3059396 T C 1.645814 -3.7600e-05
20:3061436 G A 1.621364 -3.5406e-05
20:3061986 C A 0.822230 -1.0874e-05
20:3070571 C T 1.342511 1.5958e-05
20:3081101 C A 1.785576 -4.2925e-05
20:3081145 C A 0.064750 1.5820e-05
20:3081638 T C 0.213272 -3.0981e-05
20:3081680 T C 1.161372 8.2361e-05
20:3084458 A G 0.038547 -1.0957e-05
20:3084593 C T 0.409114 -1.1344e-05
20:3092767 T C 1.212938 -1.4330e-05
20:3092887 A G 0.197351 -7.1876e-05
20:3093298 A G 0.712728 -1.9430e-05
20:3107753 T C 0.218605 -4.3323e-05
20:3119133 A G 0.712855 -1.8114e-05
20:3119293 C T 0.037031 -3.9226e-05
20:3119555 G T 0.742329 -3.5606e-05
20:3128578 C A 0.225778 -5.1273e-05
20:3131247 A C 0.224791 -4.7047e-05
20:3134348 C T 0.027342 3.8518e-05
20:3135526 G A 0.050381 -1.0767e-05
20:3138280 A C 0.939580 -4.2632e-05
20:3141098 A G 0.484678 -4.6296e-06
20:3147024 A G 1.291004 -1.0229e-04
20:3149866 T C 0.024265 -6.5315e-05
20:3151648 A G 0.277616 -5.8026e-07
20:3153503 A G 0.713731 -5.0247e-05
20:3161278 A G 0.277002 -7.4414e-06
20:3164686 C T 0.765511 -1.7598e-05
20:3164751 A C 0.034713 1.6802e-05
20:3171337 T C 0.366984 9.5353e-05
20:3171710 T C 0.250364 -3.3617e-05
20:3172246 C A 0.628449 -1.0154e-04
20:3172679 C T 0.083445 3.7712e-05
20:3175694 A G 0.876937 -1.9326e-04
20:3180283 C A 1.318830 -1.3702e-05
20:3183588 T C 0.091329 1.1398e-05
20:3185123 T A 0.148668 9.1152e-05
20:3187733 C T 0.148957 1.0663e-04
20:3191205 T G 0.426992 -1.0684e-05
20:3193617 A G 0.319525 8.0592e-05
20:3193842 A C 0.148331 1.3088e-04
20:3193978 A G 0.588416 3.8762e-05
20:3199769 C T 1.203025 9.8037e-05
20:3201966 T C 1.748156 8.5949e-05
20:3202129 C T 0.608092 8.2194e-05
20:3209371 A G 0.873406 2.0963e-04
20:3214895 T C 0.052416 9.4384e-05
20:3215548 A C 0.564443 -4.4090e-05
20:3218563 C T 0.171382 -6.2505e-06
20:3223225 C T 1.175264 1.3704e-06
20:3228460 T C 0.566377 1.6315e-05
20:3236015 G A 1.896159 -2.2157e-05
20:3239753 G T 0.472974 7.9027e-05
20:3245689 T C 0.047959 2.6710e-05
20:3251428 T C 0.066090 -1.1999e-04
20:3258118 T C 1.661585 4.1587e-05
20:3262181 G A 0.232587 4.3368e-06
20:3278032 T C 0.021370 -2.3722e-05
20:3278682 A G 0.046044 -5.4188e-05
20:3280938 C T 0.042364 2.1514e-05
20:3285140 C T 1.722595 8.5179e-05
20:3294731 G T 0.533803 -5.1046e-05
20:3299212 A G 0.039446 -1.8811e-05
20:3300091 A G 0.064402 1.8553e-04
20:3307921 T C 0.078979 -1.4360e-05
20:3318790 T G 0.053568 1.2857e-04
20:3334807 G A 0.041377 4.7095e-05
20:3335431 C T 0.460861 6.7796e-05
20:3348707 G C 0.029910 5.6437e-05
20:3353111 C T 0.073179 -4.9343e-05
20:3356537 A C 0.158513 3.2640e-06
20:3370861 C T 0.473883 9.2362e-05
20:3373569 C T 0.092024 -1.6776e-05
20:3381549 C T 0.408919 2.4394e-05
20:3383127 T C 0.135160 -1.9995e-05
20:3387361 T G 0.029416 2.6317e-05
20:3389397 T C 0.022584 -2.3458e-05
20:3389505 G A 0.026508 -4.5769e-05
20:3391191 G A 0.410023 -1.1625e-06
20:3402792 C T 0.594583 6.6001e-06
20:3417912 C A 0.088852 3.1867e-05
20:3431140 G A 0.158208 -9.5094e-05
20:3432137 C T 0.605875 3.7239e-05
20:3432733 G A 0.069466 -7.6099e-05
20:3433158 T C 0.954387 -1.3654e-04
20:3433289 G C 1.560668 -6.5571e-05
20:3436231 A G 0.730765 -2.1216e-05
20:3438386 T C 0.031351 -3.3794e-05
20:3438396 A G 0.802798 -2.0108e-06
20:3448030 G A 1.290933 1.5830e-05
20:3462333 A G 1.773526 -2.3552e-06
20:3475897 C A 0.035005 3.1701e-06
20:3483989 G A 0.029173 -1.9981e-05
20:3485028 C A 0.129629 3.2423e-05
20:3511315 T C 0.583294 -2.8984e-05
20:3514080 T G 0.037680 -2.4721e-05
20:3517440 G A 0.039186 -7.5622e-06
20:3520496 T C 0.455950 4.9528e-05
20:3522723 C A 0.470264 -4.7392e-05
20:3523756 C A 1.045645 2.6276e-05
20:3525519 T C 1.892819 1.1721e-05
20:3530471 T C 1.436794 3.3755e-05
20:3532097 T C 0.080465 -2.6033e-04
20:3533862 G A 0.089771 1.0572e-04
20:3534642 A G 0.065762 -4.5599e-05
20:3541382 C T 0.111956 2.6228e-05
20:3545060 A G 0.051874 3.7388e-05
20:3549544 C A 0.241971 4.7057e-06
20:3551757 T C 0.454522 6.2872e-05
20:3560655 T C 1.554826 5.6261e-05
20:3562866 G A 0.026557 4.5995e-05
20:3565748 A G 0.094175 -1.1050e-04
20:3573541 G A 0.111738 1.3459e-05
20:3577062 A G 0.110391 1.8788e-05
20:3582656 C T 0.198199 -4.4047e-05
20:3585638 T C 0.042071 -3.7000e-05
20:3596807 G A 0.047242 4.2099e-05
20:3629254 G A 0.791172 1.5308e-05
20:3629843 C G 0.198293 2.6485e-05
20:3630249 C T 1.581178 1.1094e-05
20:3636354 A G 0.882585 -2.8601e-05
20:3636929 T C 0.115072 -1.9500e-05
20:3638110 G A 1.772194 1.9535e-05
20:3638518 C A 0.193541 4.0643e-05
20:3640057 T C 1.390143 -6.5902e-06
20:3650234 G A 0.250926 6.5356e-06
20:3651226 T G 1.184885 2.1595e-05
20:3653692 T C 0.071491 -5.4563e-06
20:3654820 C G 0.020370 1.9895e-06
20:3658211 C T 1.527698 5.1659e-06
20:3658931 T C 0.400662 -6.1265e-06
20:3659956 T C 0.066187 3.3065e-05
20:3660789 C T 1.687278 -1.2455e-05
20:3661803 T C 0.112452 -4.8461e-05
20:3666255 A G 0.558536 -6.0941e-05
20:3666356 T G 0.624587 -2.4200e-05
20:3666952 G A 0.056648 -1.6464e-06
20:3667081 T C 0.136526 1.0525e-04
20:3668082 T G 0.949311 4.0172e-07
20:3671800 A G 0.297343 6.8516e-05
20:3671891 A G 0.696026 -1.2051e-05
20:3674639 G C 0.058067 3.5458e-05
20:3675333 A G 1.000552 8.9342e-06
20:3681283 G A 0.210802 1.2844e-05
20:3682126 T C 0.147445 2.4867e-04
20:3684729 C T 1.273052 4.5107e-05
20:3685997 C T 0.087207 -2.9358e-05
20:3686436 T C 1.171940 1.0717e-04
20:3687141 A C 0.022960 3.1355e-05
20:3688848 G A 0.406910 2.5785e-04
20:3691220 A G 0.058722 3.0824e-05
20:3691520 G A 1.455175 9.0738e-05
20:3694241 G T 0.124968 -5.1964e-05
20:3695143 A G 0.044574 -5.1764e-05
20:3701132 T C 1.225002 6.6656e-05
20:3706863 A G 1.376238 4.0271e-05
20:3710659 C T 0.408150 -2.6221e-06
20:3710964 A G 0.052143 3.8503e-05
20:3715694 A G 1.888937 2.2279e-06
20:3716457 G A 1.279044 -2.0443e-05
20:3721456 T C 0.395794 5.8409e-06
20:3726565 T C 0.033714 -8.9332e-06
20:3726664 A G 0.024746 6.0544e-05
20:3732225 A G 0.082617 4.3397e-05
20:3733798 A G 0.037813 -7.8491e-06
20:3734167 C T 0.114595 -4.4195e-05
20:3734533 G A 0.030114 -3.1872e-05
20:3735436 G A 0.718674 -7.9023e-06
20:3736304 A G 0.029877 6.8216e-05
20:3736361 G A 0.500303 -1.6119e-05
20:3736576 C T 0.036034 -1.1225e-04
20:3737495 A G 1.902546 8.7581e-06
20:3739895 C G 0.455074 1.1057e-04
20:3740122 T C 0.162797 -6.0715e-06
20:3741800 G A 1.275240 1.0553e-05
20:3745127 G A 0.436693 -8.1332e-06
20:3753186 G A 1.077875 1.8996e-05
20:3753495 A C 0.070718 4.0051e-05
20:3755051 C T 0.037248 1.0455e-04
20:3756597 C T 1.245934 2.4600e-05
20:3764812 A G 0.063140 6.5236e-06
20:3772434 A G 0.158519 3.1438e-05
20:3776175 T C 1.231020 3.6837e-05
20:3778676 T C 0.965303 9.3873e-05
20:3782344 T C 0.060277 -1.0465e-04
20:3784110 T C 0.468485 1.3200e-05
20:3787755 T C 1.175767 1.7665e-04
20:3792204 A G 0.037336 4.4365e-05
20:3794344 C T 0.063529 3.7044e-05
20:3794746 C T 0.233996 -1.5457e-04
20:3796719 A G 0.310774 -6.5772e-06
20:3797243 T C 0.046823 3.3602e-05
20:3803428 A C 0.170288 -3.8908e-05
20:3806916 T C 0.055071 4.2947e-05
20:3806924 G A 0.480787 -7.2601e-06
20:3807570 A G 0.021708 3.5833e-06
20:3814434 T G 0.052980 -2.8498e-04
20:3816565 A G 0.065191 8.0278e-05
20:3827309 T C 0.222029 1.4172e-04
20:3829667 A G 0.643435 -1.6531e-05
20:3830462 T C 0.058573 2.2720e-04
20:3835826 A G 0.164255 1.2239e-05
20:3837931 G C 0.500531 -1.7543e-05
20:3838441 G C 0.507340 -3.3674e-05
20:3839042 A G 0.623574 -1.6826e-06
20:3840831 T G 0.335806 8.8519e-07
20:3843027 A C 0.308665 2.3227e-05
20:3843668 A C 0.104120 -5.4151e-05
20:3846397 T C 0.307827 1.8966e-05
20:3850968 C T 0.308282 5.0969e-06
20:3856555 G A 0.051039 -4.8680e-05
20:3862208 T C 1.821328 1.3850e-05
20:3868355 G A 0.162583 -4.3480e-05
20:3868570 A G 0.109025 -5.0169e-05
20:3872566 T C 0.302819 1.4462e-05
20:3885785 C A 1.086321 -5.2779e-05
20:3896337 T C 0.021364 6.4685e-06
20:3899516 A G 0.055032 1.0571e-05
20:3906768 T G 0.348753 6.2160e-06
20:3911021 G T 0.103507 2.9782e-05
20:3911290 T A 0.861783 4.8644e-05
20:3916592 C T 1.906714 3.4502e-05
20:3925360 G A 0.495951 1.0596e-04
20:3926643 A C 0.038400 2.8250e-05
20:3938575 T C 1.488460 1.9080e-05
20:3938757 T C 0.046379 6.6077e-05
20:3965709 C A 0.350194 1.4118e-06
20:3971079 G T 0.023902 9.9491e-08
20:3975011 T C 1.859108 1.9404e-05
20:3990382 T G 0.021649 -9.0635e-05
20:3993354 C T 0.264941 3.3216e-05
20:3994700 A G 0.082332 -2.3300e-05
20:4001274 A G 0.024768 8.5197e-05
20:4008727 T C 0.299499 -9.0385e-06
20:4022318 T G 1.188984 -3.0729e-06
20:4026567 T C 1.290394 -4.5629e-05
20:4028706 A G 0.359373 3.4182e-06
20:4030897 T C 0.223201 6.8840e-05
20:4036795 G A 1.969337 1.1145e-05
20:4041276 T C 0.453152 -3.2720e-04
20:4041451 A G 0.162330 -1.3459e-05
20:4043286 A G 0.303919 1.4059e-05
20:4045339 T C 0.025917 -5.5434e-05
20:4047325 A G 0.083335 1.1586e-04
20:4048021 T G 0.941463 2.4458e-05
20:4049908 T C 0.057028 -8.0421e-05
20:4052208 G A 0.078804 4.6300e-05
20:4053254 G A 1.360308 2.2281e-05
20:4053518 T C 0.070631 6.5866e-05
20:4054373 A G 0.051815 1.8324e-04
20:4055656 A C 0.670800 5.9738e-05
20:4056413 A C 0.302783 -2.9243e-05
20:4058303 G C 1.387997 1.3265e-04
20:4061698 C T 1.730687 1.4235e-04
20:4062318 A G 0.374076 6.4475e-05
20:4064130 T C 0.951716 1.8795e-04
20:4071053 C T 0.961113 6.5335e-06
20:4071276 A C 0.141116 2.7319e-06
20:4071940 G A 1.090320 -1.0170e-08
20:4072290 A C 0.107931 -4.1327e-05
20:4074910 T C 0.248748 -9.6570e-06
20:4074953 G A 0.445765 9.7393e-06
20:4077690 C T 1.175167 2.4029e-04
20:4081175 G A 0.045048 8.5500e-06
20:4082238 A G 0.388364 -1.0270e-05
20:4084892 T C 0.106912 -5.1270e-05
20:4088326 A C 0.674993 5.4670e-05
20:4090256 G T 0.231588 6.1419e-05
20:4090471 A G 0.051857 -2.7200e-05
20:4091972 T C 1.780876 -8.9039e-06
20:4093697 A G 0.032065 -7.5584e-05
20:4093924 C T 0.326039 3.7969e-05
20:4095716 A G 1.328905 -3.5407e-05
20:4101800 T C 1.265999 2.6342e-03
20:4104120 C A 0.890125 6.1019e-05
20:4105511 A G 0.708950 4.4172e-05
20:4108058 C T 1.576179 4.1814e-05
20:4108066 T G 1.248673 -7.3589e-06
20:4108232 G T 0.079531 -1.4800e-05
20:4112120 G A 0.102436 -1.4199e-05
20:4113582 T C 0.333050 2.1830e-05
20:4114498 T C 0.458764 -1.3421e-06
20:4116237 T C 0.165754 1.3761e-05
20:4116714 A G 0.047125 9.2943e-05
20:4122485 A G 0.851205 -4.8507e-05
20:4132372 C A 0.058531 2.7202e-05
20:4135368 A G 0.236563 -1.8039e-05
20:4137918 C T 0.084448 9.9669e-06
20:4138492 C T 0.872335 -1.3344e-04
20:4139254 G A 0.033571 6.7359e-06
20:4139748 C T 1.398637 1.3670e-05
20:4143031 C T 1.532699 5.7136e-05
20:4143140 T C 0.028092 1.1272e-04
20:4153612 T C 0.270264 8.6213e-05
20:4155605 T C 0.083818 1.7744e-05
20:4155668 T C 0.023317 1.9351e-04
20:4155948 A G 0.880056 8.6116e-06
20:4157136 A G 0.879764 7.3116e-06
20:4159775 G T 0.981684 2.1927e-05
20:4161923 T C 0.090303 -2.1901e-05
20:4163302 G A 1.370473 -4.3062e-05
20:4163513 T C 0.044603 -4.5418e-05
20:4165089 G A 1.364196 -3.7005e-05
20:4167234 T C 0.422834 -1.4606e-04
20:4169079 A G 0.089988 2.6604e-06
20:4172744 G A 0.093679 -3.4504e-05
20:4174873 T C 0.115438 1.0166e-05
20:4178771 T C 0.094945 -9.4321e-07
20:4178869 A C 0.312929 -6.4469e-06
20:4181710 C G 0.033279 -4.0522e-05
20:4182322 G A 0.032448 2.2011e-04
20:4182877 G A 0.123020 -3.9228e-05
20:4184858 A C 1.056333 -1.7050e-05
20:4193694 A G 1.944167 1.2338e-05
20:4196704 G A 0.022844 1.6025e-04
20:4197678 T C 0.210425 1.0936e-04
20:4199517 C T 1.936721 2.5247e-05
20:4200595 T C 0.418274 1.4407e-05
20:4203114 G A 0.316376 -2.8386e-05
20:4203890 A G 0.245392 1.7387e-05
20:4205072 G A 0.439537 -3.0387e-05
20:4206899 T C 0.068287 -4.8445e-06
20:4209338 C A 0.357085 -1.1257e-05
20:4210613 T C 0.027310 9.5906e-05
20:4213175 A G 0.087655 -5.5440e-06
20:4215316 G A 0.482611 1.9144e-04
20:4216001 G A 0.032974 8.8954e-05
20:4220340 A G 0.410500 -6.0889e-06
20:4223373 T C 0.020753 6.7260e-05
20:4225920 A G 0.120099 -2.4380e-05
20:4238075 A G 0.288080 -6.5430e-05
20:4238885 A G 0.192947 -6.9915e-05
20:4242528 T C 0.048381 -1.2888e-05
20:4248175 G A 0.038741 2.8866e-07
20:4257605 C T 0.095094 -4.4543e-05
20:4258905 G T 0.468083 -2.1785e-05
20:4259831 C T 0.560171 1.8395e-04
20:4277692 G A 0.101887 -3.2033e-05
20:4285532 G A 0.134725 1.6659e-06
20:4285638 C T 0.520479 2.8580e-03
20:4289787 T C 0.157938 4.1920e-05
20:4290257 T G 0.071309 8.2089e-06
20:4303321 G A 0.113689 5.6534e-05
20:4307820 C T 0.025015 1.6256e-05
20:4313835 A C 1.594450 6.0862e-06
20:4316909 G A 0.436550 3.4203e-04
20:4320476 T C 0.465973 -6.4941e-05
20:4324640 G A 0.101018 -4.8974e-05
20:4348037 A G 1.027427 -7.7967e-05
20:4348505 G A 0.483896 -1.5592e-05
20:4350962 T C 0.161905 -1.5682e-05
20:4351046 T G 0.443542 -3.4050e-05
20:4351739 A C 0.553842 -2.9890e-05
20:4352104 G A 1.773115 1.7649e-05
20:4352922 G A 0.358828 1.3481e-05
20:4353884 T G 0.835953 1.1577e-03
20:4353954 A G 0.820688 1.5031e-04
20:4356320 C G 0.078229 -1.0635e-04
20:4364866 G A 1.567487 -3.2853e-05
20:4371565 T C 0.280822 3.9601e-05
20:4379086 G A 1.105390 -7.8369e-05
20:4386485 A G 1.707645 -4.8649e-04
20:4387111 C T 0.840059 -3.3945e-04
20:4389200 T C 0.340966 -1.2078e-08
20:4389376 G A 1.007900 1.4902e-05
20:4389628 G T 0.109096 -1.9871e-05
20:4390249 A G 0.665678 8.9348e-06
20:4391844 T C 1.180373 4.0522e-05
20:4391962 G A 0.061195 1.3098e-05
20:4392707 G C 0.844496 -2.7866e-05
20:4392917 A C 0.528853 2.9536e-05
20:4393548 C A 1.683315 4.1851e-06
20:4396601 A G 0.037667 2.3819e-05
20:4398587 C T 0.360363 3.0765e-05
20:4406221 A C 0.855110 -2.7892e-05
20:4407535 A G 0.026901 1.9055e-05
20:4410636 T C 0.032003 1.1688e-05
20:4412081 G A 0.352651 -3.4567e-05
20:4412472 A C 0.076538 1.1092e-05
20:4415268 A G 0.043879 4.6399e-05
20:4424712 A C 0.031510 3.6391e-06
20:4427233 G A 1.446291 4.5001e-05
20:4427464 A G 0.141278 -9.4365e-07
20:4430901 G A 0.115117 3.0854e-05
20:4433170 C T 0.349720 -8.8134e-05
20:4434140 T G 0.022610 2.9477e-05
20:4439690 A G 0.041338 7.6810e-06
20:4442168 G A 1.869949 2.3476e-04
20:4444359 C T 0.041481 -3.1928e-05
20:4444986 G A 0.366562 4.1214e-05
20:4445193 T C 0.155209 -1.6453e-05
20:4446104 T G 0.043857 -8.7484e-05
20:4449931 G A 0.658651 -1.4300e-04
20:4451775 T C 1.473487 -4.5327e-05
20:4453134 C G 0.373031 1.8361e-05
20:4455517 C T 0.196426 -6.5582e-06
20:4455951 T G 0.800013 -2.8748e-05
20:4460430 A C 1.780074 -5.1211e-05
20:4461359 C T 1.467930 -6.2741e-05
20:4465723 G A 0.178348 9.5403e-06
20:4465997 A G 1.442123 6.8692e-06
20:4466662 G A 0.069969 -9.4783e-05
20:4467802 A G 1.908931 -3.0069e-05
20:4470325 T C 0.063393 -1.5451e-04
20:4484743 G T 0.077945 -3.2893e-06
20:4485450 A G 0.047260 1.6318e-04
20:4486068 A G 0.104942 -8.9126e-05
20:4491801 A G 1.906818 -4.1220e-05
20:4496102 T C 1.926532 -4.5106e-05
20:4514571 G A 0.210016 4.2968e-06
20:4522559 C T 0.280021 1.3701e-06
20:4530092 T G 0.047492 -5.9841e-05
20:4532263 C A 1.510469 -4.7195e-05
20:4537241 C T 0.092416 9.7267e-07
20:4538951 T C 0.029481 -4.4942e-05
20:4562141 G A 1.805453 -6.3875e-05
20:4562937 T C 0.041831 3.4235e-04
20:4570173 A G 0.122310 4.0463e-05
20:4571478 A C 1.347493 -2.6078e-05
20:4575350 G A 1.945332 -1.2006e-05
20:4580746 A G 0.053831 2.5025e-05
20:4582025 C T 0.395342 2.7442e-06
20:4583775 A G 0.080848 5.5536e-05
20:4583819 A G 0.078891 -1.8530e-06
20:4586303 T C 0.041679 -9.8449e-05
20:4587153 C T 0.978052 3.5691e-05
20:4592617 A G 0.817527 -1.3860e-04
20:4592768 T C 0.083581 2.6507e-05
20:4593041 A G 0.397264 4.2841e-05
20:4593976 A G 0.574781 4.7550e-05
20:4594444 A G 0.138168 7.9108e-06
20:4594466 T C 1.582148 -4.2766e-05
20:4595503 A G 0.316613 -2.9657e-05
20:4596340 C A 0.144897 -2.9022e-05
20:4598923 T C 0.475931 8.3578e-06
20:4599202 A G 0.789461 -3.6286e-05
20:4607302 C A 0.033321 4.8649e-06
20:4608342 C A 0.024288 8.6218e-06
20:4609713 T G 0.440582 -6.1011e-05
20:4611729 T C 0.192704 -1.3835e-05
20:4611877 A G 1.023113 -5.4351e-05
20:4614632 C T 0.128123 -5.4009e-05
20:4614769 T G 0.052828 5.8649e-05
20:4615056 G T 0.098489 1.3255e-05
20:4617875 T C 0.591694 5.5396e-05
20:4618259 G A 0.096412 -2.4244e-05
20:4620804 A G 0.092403 -1.7935e-04
20:4621337 A G 0.041241 3.5151e-05
20:4624176 C T 1.141538 5.5240e-05
20:4624558 G A 0.497093 -1.8519e-05
20:4625741 A G 0.643175 1.1631e-04
20:4626878 T C 0.429507 -3.6378e-05
20:4630233 G A 0.302361 -6.2624e-06
20:4630881 A T 0.059397 -3.2118e-05
20:4634612 C T 0.112157 -9.8679e-06
20:4636274 C T 1.043973 3.9960e-05
20:4645073 A G 1.210766 -2.1896e-05
20:4648444 C T 0.108087 -2.5514e-05
20:4649270 G A 0.297752 -5.0129e-06
20:4652440 G A 0.079537 -4.0358e-05
20:4652735 C A 0.041296 -5.0022e-05
20:4654135 C T 0.053191 8.4581e-05
20:4655760 T C 1.162713 -1.6397e-05
20:4657017 C T 0.220510 9.2514e-05
20:4670510 A G 0.518103 -1.2607e-07
20:4671835 C A 0.041630 -2.1013e-05
20:4673023 C G 0.121625 -1.8013e-05
20:4673532 A G 0.253922 -6.1250e-05
20:4677092 A G 0.498551 6.6391e-06
20:4680251 G A 0.693744 1.6337e-05
20:4688713 A G 1.246314 -3.1713e-05
20:4689418 G C 1.804219 6.6295e-06
20:4692379 A G 0.067632 -2.0532e-05
20:4693339 G T 0.233652 1.5368e-05
20:4693967 C T 0.074461 -1.8794e-06
20:4694703 T G 0.153063 3.0159e-05
20:4698626 T G 0.035846 6.5197e-05
20:4700983 G A 0.443211 -1.8351e-05
20:4702155 A G 0.066051 -7.5901e-06
20:4702297 A G 0.381986 -1.3764e-05
20:4702350 C G 0.216086 -2.4299e-05
20:4702964 G A 0.480180 -2.9623e-05
20:4703033 C T 0.047255 -4.1389e-06
20:4703067 G A 1.013590 -8.7132e-05
20:4703224 T C 0.050520 -9.0047e-06
20:4703244 A G 0.042230 1.7781e-05
20:4703492 C A 0.519502 -9.4635e-06
20:4703545 T C 0.114348 3.4410e-05
20:4703957 C T 0.701216 -1.1581e-06
20:4705274 T C 0.042792 1.6637e-06
20:4705364 T C 0.022207 -9.2304e-06
20:4707861 A G 0.334507 5.2253e-05
20:4708130 C T 1.603187 3.3956e-05
20:4708318 T C 0.163725 2.5566e-05
20:4710445 C T 1.025612 -3.4659e-05
20:4711755 T G 0.058511 -5.1557e-05
20:4713176 G A 0.400062 1.1814e-04
20:4713339 A G 0.162132 -3.6760e-05
20:4720667 T C 1.153018 8.3467e-06
20:4721082 T C 0.067823 -4.2882e-05
20:4724848 C A 0.386767 -7.6473e-06
20:4725742 A G 0.208783 -1.3060e-05
20:4726716 A G 0.765219 1.7954e-05
20:4727753 C A 0.028339 5.2548e-05
20:4741570 C A 0.191048 -9.6892e-07
20:4743006 C A 0.037521 6.7696e-06
20:4748076 G A 1.547941 -4.9251e-05
20:4749289 A C 0.501550 -7.6661e-05
20:4753695 A G 0.947620 -3.1536e-05
20:4759413 C T 0.221146 -7.8963e-05
20:4762032 A G 0.030211 -8.2185e-06
20:4763818 C T 0.099456 -4.3612e-05
20:4763864 A G 0.240627 -1.0913e-04
20:4766569 C T 0.225161 1.6124e-04
20:4767218 G A 0.574884 -1.0144e-04
20:4770609 T C 0.042419 -7.8661e-05
20:4771575 A G 0.122806 7.3668e-05
20:4772555 G A 0.095451 -7.0646e-05
20:4773597 C T 1.460715 -9.3103e-05
20:4775862 T C 0.792785 -1.7236e-04
20:4777593 G A 0.409465 -4.9886e-05
20:4778960 A G 0.058781 4.3402e-05
20:4779068 A G 0.286473 -1.9437e-04
20:4779774 A G 0.569208 6.6077e-05
20:4782083 C A 0.459465 2.0410e-05
20:4786196 G A 0.521336 1.8155e-05
20:4786493 T C 1.650364 1.0521e-05
20:4786521 A G 0.055551 1.9720e-05
20:4792188 A G 0.772681 -2.2464e-05
20:4792262 A C 0.156831 -9.8124e-06
20:4794989 A G 0.795849 -1.7347e-05
20:4795382 A G 1.295101 1.1561e-05
20:4797284 G A 1.297528 -5.7869e-06
20:4797840 A G 0.388951 1.4054e-05
20:4800521 T C 1.092416 5.0865e-06
20:4802925 C T 0.049465 3.2452e-05
20:4805281 C T 0.226203 -4.3945e-06
20:4807025 T C 1.310005 2.8593e-06
20:4807274 A G 0.031708 -1.4409e-05
20:4808734 A G 0.549921 -2.1873e-06
20:4808875 G A 0.089154 -6.1391e-05
20:4813056 A G 0.509723 -8.2577e-06
20:4813888 T C 0.526218 -3.5883e-06
20:4814469 C G 0.122566 9.6081e-05
20:4817968 A G 1.528077 5.7507e-06
20:4818350 A C 0.103124 1.8538e-05
20:4818916 C T 1.083981 6.8807e-06
20:4821661 C A 1.826443 -1.0508e-04
20:4821724 A C 0.072182 1.8866e-05
20:4826400 C A 0.963852 6.5809e-06
20:4827334 T C 0.413532 -1.0347e-05
20:4827403 G T 0.094935 -7.3007e-06
20:4827547 T G 1.146335 4.6056e-05
20:4830412 T C 1.174696 3.7367e-05
20:4830518 C T 0.164306 -7.2346e-05
20:4834338 T C 0.958578 7.1021e-06
20:4835338 A C 0.267661 -2.0127e-04
20:4840591 T G 0.455019 -2.1726e-05
20:4847486 T C 0.029923 6.0901e-06
20:4851970 C T 0.244441 1.1557e-05
20:4855678 G A 0.636352 -7.6724e-06
20:4859776 A G 0.086538 -4.2477e-06
20:4865602 T C 0.142485 9.5195e-05
20:4866930 A G 0.045788 -5.7527e-05
20:4867140 G A 1.042146 2.1985e-05
20:4867912 A G 0.040737 7.8424e-06
20:4870162 G C 0.237758 3.7479e-05
20:4879837 G A 1.637966 -9.3881e-06
20:4887670 A G 1.012993 -1.0544e-04
20:4897549 A G 0.040974 7.2532e-05
20:4900964 T C 0.866577 3.0294e-06
20:4902610 G T 0.031270 -1.4077e-05
20:4907121 T C 0.042198 -6.6326e-05
20:4907764 T C 0.049611 -1.1366e-05
20:4909220 T C 0.147990 1.0588e-04
20:4909393 G T 0.065798 -3.3179e-05
20:4913904 A C 0.033402 -9.9897e-05
20:4918661 A G 0.735633 -1.5832e-06
20:4920236 T C 0.052743 -4.3817e-05
20:4923286 T C 0.105539 1.4625e-05
20:4926532 C T 1.969487 -1.3902e-05
20:4926855 G A 0.115812 5.9223e-05
20:4927002 C T 0.069602 -9.1720e-05
20:4928408 A G 0.068690 7.1949e-05
20:4930605 T C 0.053733 1.2979e-04
20:4931551 T G 0.088736 1.4951e-04
20:4935481 A C 0.049225 3.8786e-06
20:4941008 C T 0.090608 9.5235e-05
20:4941291 T C 0.067986 6.2897e-05
20:4947034 G A 0.185868 -7.7976e-05
20:4947430 C T 1.086327 5.6362e-05
20:4952586 T C 0.882462 3.1958e-05
20:4954724 A G 0.041575 -6.4182e-06
20:4967393 C T 0.853360 2.6827e-06
20:4968048 T C 0.104594 5.2713e-05
20:4974781 C T 0.062296 -6.4019e-05
20:4976204 C T 1.950265 -1.1876e-04
20:4977788 T G 0.775095 3.9114e-06
20:4980405 T C 0.315646 3.2117e-06
20:4980505 T C 0.735234 -3.6689e-06
20:4983092 A G 0.679326 1.6953e-05
20:4983318 G C 0.365621 1.2838e-05
20:4991965 A G 0.346520 1.8047e-04
20:4992263 T C 0.123274 -3.8034e-05
20:4997075 A G 0.071812 6.1821e-05
20:5002975 C T 0.096071 2.4964e-05
20:5003526 A C 0.459641 5.4409e-06
20:5004960 C T 0.259764 -3.7471e-05
20:5009534 C T 0.277152 3.6704e-05
20:5010707 G A 0.048329 1.4967e-05
20:5011553 C T 1.551940 1.2064e-04
20:5022052 T G 0.565790 6.9286e-05
20:5023913 T C 0.072887 5.2214e-05
20:5024179 T C 1.536867 -2.1319e-05
20:5024338 A G 0.703380 -1.4097e-05
20:5029207 G A 0.856664 -1.2514e-05
20:5030932 G A 0.041958 -6.0082e-06
20:5031027 G C 0.215632 1.7164e-05
20:5037774 A G 0.756215 -7.1639e-06
20:5039659 G C 0.081225 -3.5597e-05
20:5046930 A G 1.186264 -1.6774e-06
20:5048788 C A 0.101998 -1.0907e-05
20:5053808 G A 1.142998 -2.0663e-05
20:5069714 C T 1.040546 -6.5679e-06
20:5073532 T C 1.266291 -6.2088e-06
20:5076373 G T 0.042016 -1.6951e-05
20:5087008 T C 0.103458 5.3186e-05
20:5090905 T C 0.075045 -3.6903e-05
20:5091532 A C 0.220030 3.0545e-05
20:5098065 G A 0.052555 8.5348e-06
20:5099636 A G 0.822795 1.6104e-05
20:5108703 T C 0.198851 1.8463e-05
20:5111998 C A 0.832483 2.1834e-05
20:5114251 A G 0.221672 4.4908e-05
20:5116199 T C 1.832198 6.2715e-05
20:5116622 T C 0.046732 -4.8386e-04
20:5116830 A G 0.174975 -3.8437e-05
20:5134580 T C 0.039056 -3.2534e-05
20:5135968 T C 0.046398 -3.4167e-06
20:5137905 A G 1.310284 -3.1473e-05
20:5142231 G A 0.022454 -1.5402e-04
20:5145555 G T 0.022055 -1.4903e-04
20:5146442 T G 0.938123 1.1848e-05
20:5147244 A G 0.160162 -1.1654e-05
20:5150716 T G 0.152300 -1.2655e-05
20:5154538 A G 0.075123 6.9872e-05
20:5154905 G A 1.228615 4.5908e-06
20:5157713 A G 0.073195 9.4133e-05
20:5164068 G A 0.021954 -4.6163e-06
20:5166418 A G 0.022087 -1.4659e-04
20:5168012 C A 0.116360 7.9681e-06
20:5169466 G A 0.022318 -1.2698e-04
20:5170373 G T 0.105474 8.9856e-06
20:5172034 T C 0.908791 5.1317e-05
20:5173637 C T 0.030338 -1.6929e-04
20:5178941 C T 0.165098 -1.6112e-05
20:5179693 C A 0.204073 -6.8271e-05
20:5183629 C A 0.193100 4.9363e-05
20:5184251 C A 0.045421 6.9269e-05
20:5185348 C G 0.096938 8.1858e-05
20:5193639 G T 0.790694 8.6303e-06
20:5196731 A G 0.040192 6.5760e-05
20:5209217 A C 0.986692 2.0776e-05
20:5210299 G A 0.044438 -9.5503e-05
20:5213096 G A 0.134403 7.7415e-06
20:5213416 A G 0.096016 -1.0675e-04
20:5214713 G A 0.137441 -7.2184e-06
20:5216108 T C 0.048738 6.0282e-06
20:5216316 T C 0.078245 2.0490e-05
20:5224865 C T 0.044132 -2.5603e-05
20:5234245 A G 0.518356 -1.0059e-04
20:5234624 C A 0.044285 -2.1530e-05
20:5234887 G A 0.600824 -7.7101e-05
20:5240592 T G 0.586832 -4.0270e-05
20:5241731 G A 0.282689 -4.0089e-05
20:5242559 C A 1.489433 8.9898e-06
20:5243042 A G 0.649157 -1.8734e-05
20:5244157 A G 0.045791 7.8024e-05
20:5245204 A C 0.165180 -5.5319e-06
20:5245253 T C 0.053782 -4.5895e-06
20:5247593 T G 0.303251 4.4817e-05
20:5247910 C A 0.409192 -6.9558e-05
20:5253536 A G 0.483490 3.1865e-05
20:5255078 G T 0.766079 -2.9361e-05
20:5278794 A G 1.028374 -2.1416e-05
20:5280205 G A 0.084938 2.0001e-05
20:5281253 A G 1.519807 1.1088e-05
20:5284281 C T 0.785868 -4.4126e-05
20:5284380 C T 0.238108 3.2684e-05
20:5285050 T C 0.027982 3.7283e-05
20:5302452 T G 0.935319 -9.3645e-05
20:5303463 G A 0.368662 7.8352e-06
20:5304294 A G 0.095665 -1.0441e-04
20:5308835 T C 0.024252 2.1435e-05
20:5310594 A G 0.074230 9.6051e-06
20:5325798 C A 0.321093 1.9824e-05
20:5338538 A G 0.022957 7.7397e-05
20:5338623 G A 0.099362 3.7951e-05
20:5338726 G A 0.422217 -7.2788e-05
20:5341697 T C 0.903621 -2.3193e-04
20:5345342 A G 0.034801 1.5084e-05
20:5353005 T C 0.086749 2.7127e-05
20:5354364 T G 0.259170 1.2993e-06
20:5354819 G T 0.596761 5.1130e-06
20:5357098 C A 0.211081 -4.8672e-05
20:5357968 G A 1.090209 -1.2488e-05
20:5371379 T C 0.022353 2.7713e-06
20:5374141 C T 0.029273 2.3624e-05
20:5376639 C T 1.381476 6.2882e-05
20:5378152 C T 0.203674 -4.1460e-05
20:5379548 G A 0.529979 1.0362e-05
20:5385706 G A 0.062718 4.7775e-06
20:5386859 A G 0.036865 -3.9948e-05
20:5397328 C T 0.761255 6.5368e-05
20:5403246 T C 0.112722 1.8549e-04
20:5406093 G A 0.627274 -1.7691e-04
20:5408943 A G 0.112150 8.2990e-06
20:5410142 G T 0.042234 4.7978e-05
20:5412226 T C 0.058527 1.4708e-04
20:5414282 C T 1.460861 -1.2477e-05
20:5414408 A C 0.100631 3.1605e-05
20:5422497 G A 0.440380 6.4118e-05
20:5422539 G T 0.332790 -3.5308e-06
20:5423389 T C 0.045905 1.2136e-06
20:5428436 A C 0.072072 -1.3491e-05
20:5432654 C T 0.206660 9.1921e-07
20:5432948 C T 1.047326 -5.3855e-05
20:5437658 A G 0.314001 2.4516e-06
20:5449924 C A 0.033655 1.1596e-04
20:5451848 T C 0.045041 1.7663e-04
20:5456109 T C 0.187329 -2.4691e-05
20:5456437 T G 0.035953 4.6477e-05
20:5462313 G A 0.972849 -2.1653e-05
20:5462509 T C 0.127918 -6.0712e-06
20:5463731 G A 0.334611 -2.4023e-05
20:5467034 C A 0.740548 -1.2193e-05
20:5471061 C T 0.225742 1.2536e-05
20:5471992 T C 0.198857 5.8372e-06
20:5472765 C T 0.353508 -1.2057e-05
20:5472900 G A 0.095370 -4.6151e-05
20:5473839 T C 0.068291 -2.1589e-04
20:5473898 C A 0.250601 -4.2756e-06
20:5474296 T C 0.650455 -2.9426e-05
20:5476464 C T 0.258417 -2.0743e-06
20:5476771 G A 1.202123 -5.0817e-05
20:5477609 A G 0.952417 -4.3646e-05
20:5478313 G A 0.043159 5.8229e-05
20:5479379 T C 0.479365 -2.4732e-05
20:5479948 C T 0.162288 -2.1719e-05
20:5480686 G C 0.461160 2.1354e-05
20:5483078 A G 0.343199 -3.8980e-06
20:5487848 G T 0.479495 3.7397e-06
20:5491294 C T 0.157669 1.8474e-05
20:5492927 G A 0.726691 -2.8576e-06
20:5503683 T C 0.024246 -7.1012e-07
20:5505764 T C 0.914861 1.7536e-05
20:5507428 A G 0.384923 -3.3185e-05
20:5511970 A G 0.033594 8.1004e-05
20:5514902 A G 0.067015 -3.8441e-05
20:5530297 A G 0.071731 -9.3558e-05
20:5544502 G A 0.613015 -6.3657e-06
20:5545248 A G 0.049955 3.2574e-05
20:5554689 C T 0.098716 4.1081e-05
20:5554808 C T 0.360694 8.0580e-05
20:5589582 C T 0.034561 1.2148e-04
20:5590656 T C 0.118408 -2.7353e-04
20:5593850 T C 0.073555 -3.1052e-06
20:5607325 C T 0.841912 1.8249e-05
20:5615604 T C 0.069573 -5.0216e-05
20:5618582 A C 0.964978 -7.0333e-06
20:5624707 C A 0.111531 2.5672e-05
20:5626124 G A 0.104578 1.1212e-05
20:5628100 A G 0.523488 1.1691e-05
20:5628854 C T 1.915442 2.9312e-05
20:5631047 C A 0.374599 -1.1799e-05
20:5632762 G T 0.066707 -7.9076e-05
20:5633350 T C 0.149671 1.7534e-05
20:5633459 G A 0.680926 -3.0833e-05
20:5634219 A G 0.058329 -1.7994e-05
20:5637553 C T 0.145114 1.3106e-05
20:5645204 A C 0.956627 -1.2502e-05
20:5646531 A G 1.411441 -7.2527e-06
20:5646880 T C 0.500060 1.1050e-05
20:5647145 G A 1.113459 -4.0315e-05
20:5647738 T G 0.661828 -5.1639e-05
20:5648889 C T 0.718119 -3.7778e-05
20:5649186 T G 0.382291 3.7397e-07
20:5650120 A G 0.053256 3.2368e-05
20:5655073 C T 0.219955 1.9890e-05
20:5656763 T C 0.109687 -3.6823e-05
20:5660064 T C 0.124825 3.4361e-05
20:5660133 A G 0.290501 2.7142e-05
20:5664999 C A 0.321933 -5.2296e-06
20:5665621 G T 0.064831 2.6253e-05
20:5668714 T C 0.785758 3.9488e-05
20:5669014 T C 0.048242 1.9627e-05
20:5669769 T C 0.497171 5.4848e-05
20:5670332 A G 0.064016 7.3178e-05
20:5670394 T C 0.898460 9.0691e-05
20:5670789 T C 0.086116 5.5816e-05
20:5675623 T C 0.269177 7.1747e-06
20:5675728 G A 0.033902 3.6996e-06
20:5675974 C A 0.107210 -4.2933e-05
20:5676783 T C 0.515383 -1.9964e-05
20:5676881 A G 1.276548 6.0292e-06
20:5676996 C G 0.105584 7.5497e-05
20:5679212 C G 0.131151 1.9113e-05
20:5681174 T G 0.244918 -3.1647e-05
20:5684462 G A 0.531606 -1.1953e-04
20:5686635 G A 0.181425 -4.5914e-05
20:5689043 T C 0.067258 4.5451e-05
20:5690409 C T 0.751924 -1.7346e-04
20:5691558 T C 0.112913 7.1715e-05
20:5691678 A G 0.444983 8.8047e-06
20:5695053 C T 0.321235 4.6674e-05
20:5695174 G A 1.036804 4.1589e-05
20:5695218 G A 0.337646 7.7011e-05
20:5696863 C T 0.271397 -7.4093e-06
20:5698148 A G 0.075084 -6.7342e-05
20:5699559 A G 1.674581 1.9802e-05
20:5700674 G A 0.156621 -3.7964e-06
20:5701289 A G 0.047982 -2.5295e-05
20:5703039 A G 1.190678 5.5150e-05
20:5707880 G A 0.225086 -3.2386e-05
20:5708418 C G 0.588127 5.9092e-05
20:5715284 G A 0.366088 2.2144e-06
20:5716015 T C 0.213418 -6.0113e-05
20:5718625 T G 0.067466 -4.5123e-05
20:5719470 C T 0.810935 1.5169e-05
20:5726401 T C 0.343702 -2.3245e-05
20:5726818 A G 0.050351 5.8354e-05
20:5728237 A C 0.409864 -2.6543e-05
20:5728300 C T 1.261153 -1.5221e-05
20:5730829 A G 0.370555 2.5677e-05
20:5731803 C T 0.431208 -9.4033e-06
20:5740817 G A 0.040101 -2.1230e-05
20:5742041 G A 0.529755 8.3956e-06
20:5746348 G A 0.809741 -2.7215e-05
20:5753579 T C 0.558253 -5.0763e-05
20:5753865 A C 0.246976 2.1401e-05
20:5754426 A G 0.034502 -5.7448e-05
20:5760093 T C 0.087765 -1.7303e-04
20:5761225 A G 0.094273 -5.8351e-05
20:5763669 T C 1.093163 -3.5810e-05
20:5770377 A G 0.053139 1.8188e-05
20:5775058 A G 0.578208 -5.9687e-05
20:5775251 C T 1.778166 -6.0823e-05
20:5780520 T C 1.690777 1.0625e-05
20:5780884 T C 1.200338 1.9830e-05
20:5781572 A G 0.682205 3.0255e-05
20:5782350 G A 0.512128 -1.1079e-06
20:5785194 T C 0.510375 5.6541e-07
20:5785482 T C 0.416086 7.5193e-05
20:5785514 G C 0.100716 -1.0812e-05
20:5786965 C T 0.074763 1.9243e-05
20:5787336 C T 1.268557 -2.2921e-04
20:5787785 C T 1.565842 5.2663e-05
20:5790591 G A 0.034236 3.2668e-05
20:5791066 T C 0.905623 1.5265e-05
20:5794331 G T 0.084295 -2.3920e-04
20:5800572 C T 0.554572 -8.4601e-06
20:5803933 T C 0.035249 -1.5350e-05
20:5808694 G T 0.472569 9.1340e-06
20:5808772 G A 1.740398 -6.4988e-06
20:5809302 T G 0.959246 -1.1787e-05
20:5810497 G A 1.147295 1.1087e-05
20:5810831 G A 0.316506 2.5641e-05
20:5810832 A G 0.082371 -1.4964e-05
20:5813337 T G 0.065477 -3.4014e-05
20:5815845 G A 0.067148 -2.2954e-05
20:5817640 A G 0.563583 3.9042e-05
20:5820274 G A 0.054710 2.5594e-04
20:5820555 A G 0.366452 4.0643e-05
20:5827686 A G 0.038972 7.4898e-06
20:5833688 A G 0.188867 -2.3610e-05
20:5834483 T G 0.482449 3.0505e-05
20:5837115 A G 0.108415 6.6649e-05
20:5838145 T C 0.052513 9.4330e-05
20:5840157 A G 0.210338 7.9955e-07
20:5840923 C T 0.395277 -3.2707e-05
20:5842094 T G 1.370561 2.9789e-06
20:5844122 G A 0.624424 4.7888e-06
20:5846123 A G 0.347386 -2.7474e-05
20:5847371 T C 0.030276 8.6381e-05
20:5848569 A C 1.200104 2.2648e-05
20:5849322 T C 0.044376 7.1640e-05
20:5851390 T C 0.500781 5.3878e-05
20:5853241 T C 0.020705 -1.0566e-05
20:5855279 C T 0.390961 -1.4629e-05
20:5857447 A G 0.057440 2.0142e-05
20:5865247 G A 0.610114 -1.8506e-05
20:5865457 A G 0.042357 1.0120e-04
20:5865636 C A 1.069657 1.6054e-05
20:5873431 G C 1.408234 2.3479e-05
20:5874229 T C 0.354001 3.5338e-05
20:5874493 A G 0.456421 4.3109e-05
20:5874803 G A 0.127516 -1.4321e-04
20:5875786 T C 0.052315 -7.8992e-05
20:5877712 T C 0.038780 -3.1216e-05
20:5878139 T C 0.209452 7.4476e-05
20:5886749 C T 0.726435 5.5480e-05
20:5890247 C T 0.030075 6.9963e-06
20:5890929 T C 0.649394 -1.2180e-06
20:5896721 A C 0.271819 1.8058e-05
20:5903067 A T 0.554248 -2.4302e-05
20:5903192 A G 0.115059 8.7322e-05
20:5903223 A G 0.022779 -5.2925e-05
20:5903323 A G 0.740350 -1.6677e-05
20:5903388 C A 0.071965 -9.1637e-05
20:5903517 G A 1.475808 -6.6652e-06
20:5903848 G C 0.746104 -1.9208e-05
20:5904028 T C 0.072474 -8.8827e-05
20:5904289 A G 0.020507 -2.8839e-05
20:5910981 T C 0.568867 -2.3700e-05
20:5914424 T C 0.353109 -2.4821e-05
20:5923204 C T 0.217469 -3.8805e-05
20:5925365 T C 0.044327 -2.8306e-05
20:5926844 A C 0.021201 5.0929e-05
20:5928245 C T 0.216316 -4.0083e-05
20:5929390 A G 0.219218 8.7379e-07
20:5931743 C T 0.089995 2.9124e-05
20:5932650 T C 0.042847 8.7767e-05
20:5934513 A G 0.020513 -1.4817e-05
20:5935303 C A 0.044924 -2.6533e-05
20:5935385 C T 1.586446 1.0572e-05
20:5948227 A G 0.130353 -6.8155e-05
20:5950432 A G 0.087142 -4.0453e-04
20:5951050 G A 0.028702 4.5012e-06
20:5951265 C A 0.096545 1.1467e-05
20:5953815 G A 0.159392 -1.9809e-05
20:5960231 A G 0.038439 6.5666e-05
20:5960691 C T 0.383934 -5.5642e-05
20:5966763 G A 0.029595 2.5365e-05
20:5974265 G A 0.047235 -4.8751e-05
20:5981476 A G 0.242633 -6.6718e-05
20:5982090 A G 0.023918 -1.9357e-05
20:5982244 A C 0.971960 3.3506e-05
20:5983366 A C 0.020244 -2.5184e-05
20:5983436 A G 1.640014 -1.1340e-05
20:5998395 C G 0.092965 -2.7779e-06
20:6002348 G A 0.281556 1.9995e-05
20:6004157 A G 1.337292 1.1694e-04
20:6011934 T C 0.237784 5.7147e-05
20:6014954 A G 1.243860 1.1952e-04
20:6019481 G A 1.012613 3.8427e-05
20:6034446 T C 0.172054 -1.9852e-05
20:6034566 C G 0.039939 3.8635e-05
20:6035228 T C 1.423506 7.1198e-07
20:6037754 A G 0.036758 -3.2215e-06
20:6039909 C A 0.484782 -2.5860e-05
20:6045323 C T 0.409270 2.0877e-06
20:6045498 T C 0.537415 -1.3792e-05
20:6045860 C T 0.389013 1.1292e-04
20:6048873 T C 0.029397 -4.3502e-05
20:6052668 C G 0.340499 -2.2309e-05
20:6053755 T C 0.124114 -2.1965e-04
20:6055038 A G 0.600860 -3.5179e-05
20:6056356 A G 0.409922 -6.0155e-05
20:6058740 G T 0.227349 5.2378e-05
20:6063260 G A 0.029007 5.4544e-06
20:6064635 A G 0.561022 3.6375e-07
20:6064839 C T 1.331570 9.1052e-06
20:6069723 A G 0.141865 1.3469e-04
20:6085006 C T 0.543066 1.9015e-04
20:6088265 A G 0.194223 1.0888e-04
20:6090969 G A 0.108129 2.3952e-05
20:6093177 G A 0.197037 6.6433e-05
20:6094635 G T 0.113760 -8.5351e-05
20:6100367 C T 0.084591 -1.9347e-05
20:6101234 A G 0.039744 2.0903e-06
20:6102524 G A 0.034038 -5.4459e-06
20:6102996 C G 1.123290 5.3171e-06
20:6104068 T C 1.410484 3.7843e-05
20:6105379 C T 0.134793 9.9742e-06
20:6107490 G A 0.452445 1.1082e-05
20:6107933 C G 0.326357 -8.6699e-06
20:6110960 G T 0.510122 1.1287e-05
20:6114257 T C 0.214031 2.0695e-05
20:6116849 G A 0.070764 3.1362e-05
20:6117379 C A 0.130693 9.5950e-05
20:6118729 C G 0.609507 6.4165e-05
20:6122238 C T 0.766449 1.7359e-06
20:6123452 C G 0.543647 6.8865e-04
20:6125941 T C 0.976913 -3.5683e-04
20:6126103 G A 0.249300 2.4795e-06
20:6128223 A G 1.660205 -1.1102e-04
20:6128495 A G 0.037109 2.6787e-05
20:6128868 A C 1.557098 -7.0867e-05
20:6129268 C A 0.748334 8.9666e-05
20:6137310 G A 0.574563 -3.9162e-06
20:6140950 A C 0.095649 -5.6646e-05
20:6143421 T C 0.063422 -5.4599e-05
20:6153933 C A 0.046570 5.7662e-05
20:6161395 T G 0.306801 4.9881e-05
20:6163250 T C 0.379253 6.7885e-06
20:6180089 T C 0.101904 8.4342e-05
20:6180748 G A 0.042412 3.1613e-04
20:6183117 C T 0.323715 1.5779e-05
20:6186901 A G 0.023957 1.3767e-04
20:6195324 C G 0.034025 1.1375e-05
20:6200581 G A 0.035194 4.7960e-05
20:6201546 C A 0.034515 5.8577e-05
20:6212459 G A 0.101459 -1.4086e-04
20:6217050 T C 0.116763 2.6315e-05
20:6230133 T C 0.401480 3.5608e-05
20:6234651 G A 0.039549 -4.0228e-05
20:6245349 G C 0.027173 -7.9201e-05
20:6256735 T C 0.033928 8.3705e-05
20:6257227 A C 0.225041 -6.4166e-06
20:6268114 C T 0.024450 2.0923e-04
20:6269446 G A 0.044369 6.5414e-05
20:6271237 A G 1.935007 2.6562e-05
20:6275437 T C 0.090102 -5.8519e-05
20:6281653 G T 0.043022 1.2828e-05
20:6281890 G A 0.077363 6.5759e-05
20:6282558 G A 0.474146 2.2758e-04
20:6292392 T C 0.121599 -1.6925e-05
20:6295948 A G 1.340528 1.0391e-04
20:6296266 T C 0.206290 -1.5011e-05
20:6326507 C T 1.223266 8.3796e-04
20:6335263 G A 0.035674 -4.0803e-05
20:6337265 A G 0.055781 -5.6267e-05
20:6340140 A G 0.616949 5.5638e-06
20:6342878 C T 0.071988 -3.1790e-05
20:6370986 G A 0.090716 5.0057e-05
20:6377965 C T 1.338590 1.7417e-04
20:6382002 G A 0.257424 8.7295e-06
20:6382388 T C 0.151781 9.3011e-06
20:6385853 C A 0.034593 -6.2550e-05
20:6392395 G A 0.078580 9.0145e-05
20:6394866 C T 0.052292 1.3327e-04
20:6404281 A C 0.719259 -6.4067e-05
20:6407642 A G 0.928989 3.3629e-05
20:6411069 G A 0.376306 1.8848e-05
20:6415715 C T 0.094578 7.4500e-06
20:6427583 C T 1.946737 7.6941e-06
20:6433261 C T 0.982817 -1.0957e-05
20:6445985 C T 0.099167 -2.6625e-05
20:6449465 C T 0.064009 -6.6348e-06
20:6451486 T C 0.027625 4.0342e-05
20:6454309 G A 0.189782 -1.2507e-05
20:6456383 A G 0.074165 1.0673e-04
20:6457336 T C 1.882932 4.4995e-05
20:6464417 A G 0.457619 -4.6436e-06
20:6473796 T C 0.030143 -6.3838e-05
20:6476634 G A 0.060725 -1.8831e-05
20:6479298 A G 0.840861 -6.7803e-06
20:6482053 G A 0.118434 3.6147e-05
20:6483417 G A 0.105471 1.6387e-05
20:6506497 T G 0.087781 -3.6692e-05
20:6521776 T C 0.063403 1.8489e-05
20:6528627 T C 1.965303 2.8551e-05
20:6538953 A G 0.036210 5.5483e-05
20:6544738 T C 0.082637 2.4206e-06
20:6547654 C T 0.825044 2.4991e-06
20:6548863 T C 1.076934 -3.6833e-05
20:6551421 A G 1.540311 -3.0605e-05
20:6555619 C T 0.081796 -5.5943e-05
20:6560354 T C 0.022759 -5.3710e-05
20:6563276 A G 0.020896 -9.7830e-05
20:6568923 G A 0.034418 -3.4679e-06
20:6571034 A G 0.106360 -3.8314e-05
20:6583057 T C 0.025762 1.0048e-05
20:6583156 G A 0.060306 -1.0506e-05
20:6594349 A G 1.258998 -3.5843e-05
20:6600840 T C 0.090842 -1.9909e-07
20:6603622 T C 0.809370 -4.0134e-05
20:6610541 A G 0.108531 1.2223e-06
20:6610862 C T 0.033727 -4.1399e-05
20:6611424 G C 0.027024 -7.4713e-05
20:6620893 A G 0.917561 -4.8333e-05
20:6621685 T C 1.237982 -6.4575e-05
20:6626218 A G 1.271780 -6.0739e-05
20:6628587 T G 1.966601 4.1375e-05
20:6628901 C T 0.200714 2.1873e-05
20:6630918 G A 0.108674 -7.0493e-05
20:6631831 A G 0.035113 -2.0868e-05
20:6634566 C A 1.034934 -4.0820e-05
20:6638596 T A 0.493364 -7.0377e-06
20:6638798 T C 1.331508 -1.2333e-05
20:6639607 A G 0.264035 -2.2593e-06
20:6640836 A C 0.581330 5.4006e-05
20:6641051 C G 1.429043 -2.7570e-05
20:6641145 G A 1.617491 -3.3727e-05
20:6641438 T C 0.071799 1.9490e-05
20:6642304 C A 0.176377 9.3517e-06
20:6643172 T G 1.869586 1.5939e-05
20:6648242 G T 0.052341 5.9961e-05
20:6653623 A G 0.970460 -2.9081e-05
20:6659739 G A 0.028173 1.3121e-05
20:6662351 C T 0.120933 2.5046e-05
20:6668774 T C 0.566244 3.7817e-05
20:6669186 C T 1.317448 -2.6645e-05
20:6669423 A G 1.543842 3.1393e-05
20:6670511 A G 1.101959 -2.2451e-05
20:6671666 T C 1.468411 -8.6537e-05
20:6672656 T C 0.152174 -1.3197e-04
20:6673051 A G 0.248125 5.5750e-06
20:6677460 T C 0.024921 -1.8507e-05
20:6679139 T C 1.350908 -2.3584e-05
20:6680730 G A 0.100329 1.7335e-04
20:6686426 G A 0.810286 8.0467e-06
20:6689058 C T 0.135043 9.2637e-05
20:6693128 T C 0.769058 -5.0936e-05
20:6694558 T G 0.036106 -2.6931e-05
20:6696573 A G 0.032493 -1.4095e-05
20:6698088 C T 0.082734 -1.1380e-05
20:6699547 T C 0.115916 9.8657e-05
20:6701426 T C 0.404531 -2.2565e-05
20:6708281 G A 0.177692 -1.9387e-05
20:6715443 A G 1.130106 6.6866e-06
20:6716852 C T 1.931719 -8.7908e-05
20:6720231 A G 0.501433 -6.5017e-07
20:6722242 C T 0.393807 1.8837e-06
20:6722811 A C 0.090813 3.0359e-05
20:6723240 G A 0.167708 3.0950e-05
20:6724837 T C 0.836434 -9.8632e-06
20:6728238 G A 0.529879 2.6574e-05
20:6730079 T C 0.155764 -5.8468e-05
20:6732033 C T 0.117999 7.0156e-05
20:6736406 A G 0.101086 6.0487e-05
20:6737551 A G 0.920109 -6.0654e-06
20:6740366 T C 0.922355 1.0508e-05
20:6741522 G T 0.073928 -1.3526e-05
20:6744039 C A 0.323085 3.0682e-05
20:6745089 G A 0.066064 4.2135e-06
20:6750882 G T 0.037015 1.2175e-04
20:6751570 A G 0.145991 1.6065e-05
20:6754246 A G 0.543855 1.3348e-04
20:6756100 T C 0.027998 -1.5297e-04
20:6756148 A G 0.452279 -8.4006e-05
20:6756217 A G 0.197803 6.3802e-05
20:6759115 T A 1.218718 3.4337e-05
20:6761512 T C 1.221951 2.8867e-05
20:6761897 C A 0.046489 3.3963e-05
20:6762940 T C 0.043909 9.9348e-05
20:6763418 A G 0.058781 -3.1316e-05
20:6765337 C A 0.032471 -9.7704e-06
20:6765841 C A 1.238624 -1.3355e-05
20:6766019 T C 1.227251 -1.2954e-04
20:6766314 T G 0.121758 -7.2263e-05
20:6767111 G A 0.709791 -8.7076e-05
20:6769300 C T 0.700355 -6.8929e-06
20:6771211 A G 0.827589 3.8250e-05
20:6771370 A C 0.113101 -5.9101e-05
20:6771431 A C 0.088739 -1.5732e-05
20:6772066 G A 0.181736 2.0896e-05
20:6773370 A G 0.061588 -3.0849e-05
20:6773579 A C 0.022133 8.3881e-06
20:6774420 G A 0.117269 -3.4312e-05
20:6781054 A G 0.959613 1.0128e-05
20:6782925 C G 1.161187 1.5865e-05
20:6796321 T G 0.318129 3.2168e-05
20:6798495 T C 0.918093 1.5883e-05
20:6799216 C T 0.059047 -1.8573e-05
20:6800431 A G 0.050420 1.1547e-05
20:6803897 T C 0.079888 -9.8265e-06
20:6810998 A G 0.104471 -2.5707e-05
20:6811164 G A 0.078648 -1.1849e-05
20:6814442 T C 0.244652 5.4198e-05
20:6820078 A G 0.295367 -2.3634e-06
20:6821060 C T 0.096181 5.4647e-05
20:6822165 G T 0.944644 -1.7740e-05
20:6826202 T C 0.077132 5.4420e-05
20:6830737 C T 1.011078 -2.7302e-05
20:6835157 A G 0.073568 -1.5684e-05
20:6839494 G A 0.849339 -8.8004e-04
20:6840751 C A 0.122605 9.3912e-05
20:6849414 G A 0.063351 -1.2660e-04
20:6850812 A G 0.072422 1.0052e-04
20:6853193 G A 0.099606 9.4525e-05
20:6856246 T C 1.246577 1.0195e-04
20:6859177 A G 0.202499 -1.4883e-05
20:6860247 G A 0.761901 9.3863e-06
20:6860895 A G 0.784368 -1.8234e-05
20:6861543 A G 0.730505 -5.0751e-05
20:6865066 T C 0.092783 -1.8183e-05
20:6865247 C A 0.450663 -2.6048e-05
20:6865530 G T 0.574336 -7.2534e-06
20:6865658 G A 0.093403 -1.4403e-05
20:6870847 A G 0.619208 4.7319e-06
20:6873953 G T 0.175160 1.0067e-04
20:6880918 A G 0.212639 4.4039e-07
20:6887965 A C 0.027024 -3.7531e-05
20:6889992 G A 0.934653 1.1834e-05
20:6892818 C T 0.039387 4.0440e-05
20:6893128 G A 1.799208 1.4220e-04
20:6896814 T G 1.485944 -2.6391e-05
20:6897260 C T 0.097898 1.3422e-05
20:6911133 T C 1.704283 8.0990e-05
20:6920193 C T 0.454642 4.0461e-05
20:6924287 T C 1.042649 -2.9479e-06
20:6938977 C T 0.473588 -2.9262e-05
20:6940078 T C 0.052737 -1.4378e-04
20:6941197 C T 1.661173 6.4135e-06
20:6942888 T C 1.151966 2.8426e-05
20:6944464 A C 0.065292 4.5177e-05
20:6946351 G A 0.054126 -7.3109e-05
20:6949137 T C 1.304633 1.8450e-06
20:6956974 T C 1.250731 1.3403e-05
20:6963474 G A 0.223107 3.0661e-05
20:6963584 T C 0.054240 2.6166e-05
20:6964783 G A 0.050825 1.7257e-05
20:6969080 G T 1.832951 2.9847e-05
20:6969751 C T 1.511066 -1.9590e-04
20:6975364 G A 0.084422 -2.7539e-05
20:6978828 T C 0.055035 -1.5771e-05
20:6979749 T C 0.042133 1.5453e-05
20:6980635 T G 0.127941 4.7447e-05
20:6983761 T C 0.103105 6.3009e-05
20:6992202 A G 0.220796 2.8584e-04
20:6994830 T C 1.788796 -4.9355e-05
20:6997076 A G 0.067521 2.0257e-05
20:7006604 T C 1.893763 -1.0048e-05
20:7011219 G A 0.065924 -2.3303e-05
20:7011958 A G 1.295717 -5.5221e-05
20:7014654 G A 0.056346 1.0316e-04
20:7015644 A G 0.126308 -1.2827e-04
20:7015652 A C 0.125731 -1.0368e-05
20:7016222 A G 0.789880 6.2066e-05
20:7024440 G A 0.156870 -1.4349e-05
20:7025046 T C 0.323501 1.3360e-05
20:7030061 A G 0.207657 5.1798e-05
20:7041513 C T 1.321021 -6.3287e-05
20:7057489 C T 0.135711 8.9240e-06
20:7062061 T G 0.067411 1.1209e-05
20:7064147 C T 0.234609 1.7915e-05
20:7064269 T C 0.036677 3.9788e-05
20:7067037 T C 1.681601 2.0766e-05
20:7067446 G C 1.057382 -1.3326e-06
20:7067738 G T 0.321605 5.2047e-05
20:7073125 T C 1.350746 1.0057e-05
20:7075378 C T 0.073146 2.0697e-05
20:7085280 C T 0.504357 1.1443e-05
20:7089259 G A 0.050932 -3.9249e-05
20:7093703 T C 0.057317 -2.6851e-05
20:7094370 A G 0.588403 -1.0531e-04
20:7094734 A G 0.077145 -1.7220e-05
20:7096030 T C 1.099612 -1.3216e-05
20:7103291 T C 0.085418 2.8482e-05
20:7104665 T C 0.073484 5.6076e-05
20:7109029 C T 0.079089 -1.7769e-08
20:7109420 T C 0.050273 2.1634e-05
20:7114009 A G 0.052510 -2.7548e-05
20:7114286 C T 0.655379 -2.8077e-05
20:7118280 G A 0.059599 -2.1808e-05
20:7127831 G C 0.022383 -3.8288e-05
20:7128977 T C 0.079459 -2.9364e-04
20:7129819 T C 0.081202 1.6267e-05
20:7130308 C T 0.094890 -3.8987e-05
20:7130799 G A 0.085068 -1.0967e-04
20:7132267 C T 0.171915 -3.9040e-05
20:7132569 A G 0.071423 3.3224e-06
20:7136244 A G 0.534929 -4.8575e-05
20:7138555 A C 0.027193 3.8596e-05
20:7139241 G A 0.039796 3.7166e-06
20:7139721 G A 0.027222 -2.2541e-05
20:7145926 A C 1.930554 9.0817e-05
20:7148576 A G 0.049293 -3.7452e-05
20:7149477 A G 1.351168 6.4509e-05
20:7162079 A G 0.026258 -2.5823e-05
20:7168820 T C 0.053896 1.6173e-06
20:7169419 G A 0.225885 -1.2787e-05
20:7170140 T C 0.067658 2.4776e-05
20:7178331 T C 0.085159 -1.7092e-05
20:7182572 A G 0.022026 4.3933e-05
20:7183030 A G 0.028881 1.0813e-04
20:7183728 T G 0.056512 1.0871e-05
20:7195361 A G 0.030179 -3.1586e-05
20:7195646 G A 0.056810 -4.9612e-05
20:7199917 C T 0.246615 5.5517e-05
20:7201962 G T 0.070907 -1.7415e-04
20:7210589 G A 0.026579 -7.9617e-06
20:7216087 T C 0.070543 -3.0668e-05
20:7216999 G C 0.287087 1.4153e-05
20:7217215 A G 0.809708 1.6377e-05
20:7224226 A G 0.046392 -3.4636e-05
20:7225537 A G 0.940356 1.0799e-06
20:7228409 C T 0.053094 -4.3284e-05
20:7228634 T C 0.044772 -5.7024e-05
20:7229600 G A 0.448891 -1.6115e-05
20:7234168 C T 0.426651 1.1202e-07
20:7234781 C T 0.058378 -2.9879e-05
20:7239147 G A 0.030000 -4.4839e-05
20:7239342 C A 0.070082 -9.1375e-05
20:7247806 T G 0.139551 8.6281e-05
20:7250328 A C 0.066888 -4.1871e-06
20:7251982 A C 0.083302 -1.5197e-05
20:7252261 T C 0.209484 8.1080e-06
20:7256219 G A 0.062276 7.1146e-06
20:7259469 G A 1.092673 -3.2341e-05
20:7263727 C T 0.878849 5.0137e-05
20:7267231 T G 0.501277 -6.4222e-05
20:7272388 G A 0.043428 -9.7674e-05
20:7282831 A G 0.023139 -3.6553e-07
20:7284310 T C 0.042039 -8.3464e-05
20:7288480 T C 0.511307 -6.1671e-05
20:7293914 T G 0.115182 8.7934e-06
20:7294200 T C 0.167588 -1.7018e-05
20:7294482 C T 0.804956 -3.1806e-05
20:7294903 A G 1.002194 -4.6965e-05
20:7294973 G A 0.975017 -3.7198e-05
20:7305840 A G 0.029481 -1.2241e-05
20:7313255 G A 0.094218 1.0823e-04
20:7315936 C G 0.084088 4.1052e-05
20:7316834 C T 0.081050 -7.1415e-05
20:7337884 G A 0.081686 3.9359e-05
20:7341204 T C 0.027586 1.0619e-05
20:7349826 C T 0.028952 -4.5627e-06
20:7367109 C A 0.826125 -1.9626e-05
20:7368080 T C 0.139106 -2.2312e-05
20:7370428 G A 0.165923 3.3424e-05
20:7373080 G A 0.616664 -2.4258e-05
20:7373694 T C 0.036443 -5.6153e-05
20:7373947 A G 0.059092 -8.3455e-05
20:7377398 C T 0.051367 -6.4714e-05
20:7378572 C T 0.263669 -3.9061e-06
20:7384164 C T 0.116376 1.3429e-07
20:7385054 A G 0.339528 -1.0421e-05
20:7389067 C A 1.936536 2.7701e-06
20:7397877 T C 0.045785 4.1753e-05
20:7409451 C T 0.386082 -2.3393e-05
20:7412069 G A 0.073656 -2.4071e-05
20:7421812 G A 0.057310 -9.3926e-05
20:7421976 A G 0.081705 -5.2122e-05
20:7437082 C T 0.340152 -3.5173e-05
20:7442754 C T 1.319489 1.7711e-05
20:7453378 G T 1.297470 1.2241e-05
20:7456762 C T 0.057541 1.2232e-06
20:7458474 C T 1.610331 -2.0908e-05
20:7458887 G A 1.636888 -1.5164e-05
20:7467096 T G 1.273416 2.1700e-05
20:7469709 G A 0.102111 -1.8283e-06
20:7474977 C T 0.785657 -1.6073e-05
20:7481863 T C 0.196297 -1.9825e-04
20:7488279 A C 0.171230 1.5784e-05
20:7491790 T C 0.035382 -1.9647e-05
20:7496760 T C 0.074772 1.2627e-06
20:7496919 G A 0.736309 -2.2114e-05
20:7497772 T C 0.486301 1.8971e-05
20:7497814 A G 0.071218 -6.7198e-05
20:7499209 T G 1.004203 2.1640e-05
20:7500529 T C 0.027969 -2.8187e-05
20:7502559 T C 0.044675 1.1077e-05
20:7502797 C T 0.042607 1.7526e-05
20:7512152 C T 0.609705 8.6581e-06
20:7519889 C A 0.076246 1.7336e-05
20:7525687 C A 0.042623 8.6610e-05
20:7527800 G A 0.024687 -1.8969e-06
20:7531013 A G 0.559863 3.9185e-05
20:7533180 A G 0.330995 2.4634e-05
20:7541079 T C 0.067392 4.9293e-05
20:7541280 G A 0.021289 5.1954e-05
20:7544167 T C 0.330041 5.2140e-06
20:7546036 T G 1.078586 -2.6983e-06
20:7547240 G A 0.063980 -2.2769e-04
20:7551322 T C 0.095558 2.0249e-06
20:7551323 A G 0.061604 2.6432e-05
20:7552504 T C 0.661306 -7.7321e-05
20:7560483 G A 0.022558 2.5064e-05
20:7566912 A C 1.660205 -6.3108e-05
20:7571811 T G 0.263127 4.2522e-05
20:7571841 T C 0.054081 6.7332e-05
20:7574948 T C 0.268563 -4.5903e-05
20:7594875 C G 0.090959 3.0301e-05
20:7607625 C T 0.090592 4.8247e-05
20:7619345 C T 0.033701 2.4343e-05
20:7625506 T C 0.396556 -3.2264e-06
20:7630246 T C 0.061861 -3.9969e-06
20:7630608 T C 0.040341 2.3805e-05
20:7633349 T C 1.730934 -5.5132e-05
20:7640629 G T 0.058229 4.3812e-06
20:7646072 T C 0.422399 -1.4834e-04
20:7646807 A C 0.027339 5.8986e-05
20:7651893 A G 0.037206 3.0808e-05
20:7654926 T C 0.027014 1.1604e-06
20:7656614 C A 0.645466 2.4001e-05
20:7664985 G A 0.200441 -3.1876e-05
20:7666258 C A 1.480563 -9.2342e-05
20:7669799 C A 0.026683 -2.6102e-05
20:7683869 G A 0.686934 -3.8868e-05
20:7688055 A G 0.265006 7.3777e-06
20:7691338 G A 0.062494 3.4897e-06
20:7691890 A G 0.507869 -4.9821e-07
20:7696286 C A 1.967942 -1.1825e-05
20:7700307 A G 0.776160 4.0564e-06
20:7703545 G A 0.040669 -1.1072e-04
20:7703590 T C 0.035453 -1.9849e-05
20:7707437 C T 0.164430 -1.2414e-04
20:7709738 G A 0.177208 -1.5878e-05
20:7709771 T C 0.035658 1.9112e-05
20:7714334 T G 0.053480 -4.1344e-06
20:7722267 A G 0.082468 3.2487e-06
20:7725172 T C 0.051445 6.4216e-05
20:7732227 T C 0.037871 -8.2682e-05
20:7739127 G A 0.035804 2.7709e-05
20:7748688 A C 0.166166 1.2665e-06
20:7751135 C T 0.028890 -6.8726e-05
20:7752756 A G 0.050569 -1.7237e-05
20:7753728 T C 0.189133 3.5492e-05
20:7756590 T G 0.145049 1.1752e-04
20:7774170 C T 0.465918 1.1227e-05
20:7776703 T G 0.054684 -3.5527e-05
20:7782450 G C 0.032808 2.3232e-05
20:7799315 G A 0.270670 7.8514e-06
20:7802284 A G 0.025158 -1.5821e-05
20:7807681 T C 0.299232 1.4044e-05
20:7819807 G A 0.034905 1.2382e-04
20:7821182 A G 0.024580 -8.1960e-05
20:7826069 T C 0.039118 1.5892e-05
20:7829718 C G 0.042828 1.0715e-04
20:7833287 T C 0.464435 7.4091e-06
20:7851422 T G 0.286431 -3.9039e-05
20:7854355 G A 0.233003 3.9594e-05
20:7859896 C T 1.940343 -4.7198e-05
20:7863320 A C 0.312478 3.6222e-06
20:7864284 C T 0.047917 -1.2039e-05
20:7873818 C T 0.032918 4.5898e-05
20:7876020 G A 0.107451 1.2553e-05
20:7877416 A C 1.709320 1.0059e-05
20:7880890 C G 0.279884 2.8013e-05
20:7883083 A G 0.201250 3.4341e-05
20:7883163 C T 1.458527 -4.0925e-05
20:7885184 G C 0.313819 3.9892e-05
20:7888213 C T 0.101482 5.2563e-05
20:7892061 T C 0.724523 2.6309e-05
20:7905283 A G 0.320528 8.6451e-06
20:7905669 C T 0.198053 1.2177e-04
20:7912083 A G 0.118288 -1.2786e-04
20:7917795 A G 0.769516 3.2965e-05
20:7918323 T C 0.023723 -1.2968e-05
20:7924733 A G 1.875269 4.8417e-05
20:7925310 G T 0.049770 -8.1810e-05
20:7941281 A G 0.339821 4.5288e-05
20:7954437 C T 1.532375 -7.2782e-07
20:7956475 C A 0.306253 5.1253e-06
20:7957151 T C 0.069550 -4.4210e-05
20:7957577 A G 0.044240 -1.5279e-04
20:7958880 G C 0.051478 -5.2658e-06
20:7959777 T C 0.993791 2.8794e-06
20:7962707 A C 0.113692 -6.9359e-05
20:7963041 T C 0.116412 -4.6572e-05
20:7964476 C T 0.125656 6.1900e-05
20:7971397 G C 0.026930 -3.4803e-05
20:7980390 T C 0.588552 -2.7475e-05
20:7981536 T C 0.029627 7.3597e-05
20:7985980 T C 0.117266 -6.6720e-05
20:7986035 A G 0.171405 -1.1255e-04
20:7994754 G T 0.286376 -7.4193e-05
20:7995740 T G 0.458388 -1.4445e-04
20:7995865 T C 1.825249 -3.1204e-05
20:8001033 C T 0.036330 -1.7386e-04
20:8001190 T C 0.050666 2.0884e-06
20:8019166 C G 0.121693 -8.5069e-05
20:8019844 C T 0.358510 -4.1262e-05
20:8022355 T G 0.788276 -3.3019e-05
20:8028183 T C 0.618978 -5.3860e-06
20:8028376 G C 0.323929 -7.3527e-05
20:8038722 G A 0.206683 -1.5072e-05
20:8042960 C T 0.155488 -7.3262e-05
20:8043033 T C 0.331956 -5.2751e-05
20:8045840 G A 0.124510 8.4307e-05
20:8051032 G A 1.024703 -8.7826e-05
20:8051353 A G 0.722715 2.8210e-06
20:8052719 C T 0.251049 -3.1285e-04
20:8053884 A G 0.602535 2.2479e-05
20:8074637 G A 0.553024 3.8278e-05
20:8075223 G A 0.695841 2.7135e-05
20:8076327 C T 0.075065 -8.9029e-06
20:8082118 C T 0.971726 -8.3336e-05
20:8099252 T G 0.564196 4.4916e-05
20:8107397 T C 0.419582 1.7245e-05
20:8110851 C A 0.081154 3.3061e-05
20:8113889 C A 0.058391 -1.7059e-05
20:8114433 G T 0.054331 -8.5343e-05
20:8114704 G A 0.393022 -5.0511e-05
20:8115957 T A 0.187978 -1.9860e-05
20:8121097 C T 0.248160 3.4706e-06
20:8134628 C T 0.800656 2.0019e-05
20:8137090 G A 0.043308 6.5533e-06
20:8137939 C T 0.077771 6.3747e-06
20:8165964 A G 0.245220 3.2857e-05
20:8167313 G A 0.102796 9.9604e-06
20:8167370 T C 0.589140 6.3755e-06
20:8172121 T C 0.398040 7.5336e-05
20:8176050 C T 0.098869 -1.1321e-04
20:8179179 G A 0.052081 6.6111e-06
20:8180078 C T 1.824317 2.3372e-05
20:8186480 T C 0.042240 -5.2328e-05
20:8187058 A G 0.095620 8.6824e-05
20:8191787 C T 0.170100 1.3403e-04
20:8198141 A G 0.044869 -1.6731e-05
20:8206334 T C 0.216537 -1.4303e-05
20:8207254 G A 0.110109 -2.6643e-05
20:8210093 T C 0.042734 -5.2763e-05
20:8210961 C G 0.351979 1.4278e-04
20:8212300 A G 1.422243 7.8990e-05
20:8214028 A G 0.146731 -1.5001e-06
20:8217478 C T 1.726354 7.6130e-05
20:8219513 G T 0.652844 -1.5984e-05
20:8219584 C G 0.272520 -3.6058e-05
20:8221643 A G 0.921661 1.1196e-05
20:8222577 G A 0.079897 -7.2185e-05
20:8224118 T G 0.045207 2.9449e-05
20:8232671 T C 0.162456 2.4098e-05
20:8234721 A G 1.969928 9.7328e-05
20:8239626 C T 0.038563 4.4771e-06
20:8241990 A G 0.123092 -8.5848e-05
20:8246107 G A 0.382083 1.6992e-05
20:8246874 C G 0.078054 -6.3823e-08
20:8250182 A G 0.590425 -3.0540e-05
20:8265339 G A 0.516672 -8.9640e-06
20:8267992 T C 0.035129 2.7386e-05
20:8275865 G A 0.163411 2.3236e-05
20:8276263 G A 0.423834 3.6977e-04
20:8287150 A G 0.047219 -1.9331e-05
20:8289963 A G 0.311563 -1.4129e-05
20:8299380 A C 0.334650 1.7543e-05
20:8304196 T G 0.069462 5.5617e-05
20:8309739 C A 0.047748 5.4384e-05
20:8313953 A G 0.443503 -4.4546e-05
20:8318921 C A 0.464470 -2.4308e-05
20:8319465 T C 0.069203 2.9191e-05
20:8321848 G A 0.040471 1.9631e-07
20:8323582 G C 0.306081 4.4878e-05
20:8323723 T C 0.509103 -1.8827e-05
20:8324343 C T 0.021396 1.7738e-05
20:8333841 G A 0.374897 -4.1471e-05
20:8335140 T C 0.076175 1.3399e-04
20:8337348 C G 0.064130 1.5806e-06
20:8338486 A G 0.029751 2.7955e-05
20:8349826 C T 0.048862 2.0311e-05
20:8368425 G A 0.938951 -1.1082e-05
20:8384114 A G 0.392947 -3.1327e-06
20:8386087 T C 0.839582 -3.3347e-05
20:8389911 G T 0.455717 -3.5793e-05
20:8394060 T C 0.104322 1.6292e-05
20:8399590 T C 0.059787 -5.9915e-06
20:8400771 C T 0.023305 8.4841e-05
20:8402859 G A 0.421915 -1.4026e-05
20:8407440 G A 0.973378 4.7668e-05
20:8409707 G T 0.216988 -6.5605e-05
20:8414876 G A 1.302679 -4.9686e-05
20:8419818 G A 0.227952 -2.0180e-05
20:8427390 G A 0.771989 1.0428e-05
20:8454206 G A 0.653234 1.0451e-05
20:8463931 G A 1.135789 4.0852e-05
20:8465542 A G 0.059082 -5.2405e-05
20:8472469 T C 0.244873 -6.0589e-06
20:8484881 A G 0.673211 -4.4943e-06
20:8486216 A G 0.033366 -5.8194e-06
20:8488087 C T 0.263919 3.9279e-05
20:8490370 T G 0.240724 -2.0356e-05
20:8491642 A G 0.040338 5.7736e-06
20:8492872 G T 0.094373 -4.7112e-05
20:8495551 T C 0.210442 -2.6346e-06
20:8496388 T G 0.567289 1.3129e-06
20:8498898 A G 0.376485 1.1596e-05
20:8504289 G T 0.147584 4.6459e-05
20:8512967 A G 0.689362 -3.1251e-05
20:8513147 A G 0.031964 1.5490e-05
20:8517272 A C 1.903705 -2.5436e-05
20:8517895 C A 1.131703 -2.8449e-05
20:8522921 C A 0.304783 6.6947e-05
20:8523837 G A 0.096409 -8.6820e-05
20:8525454 G A 0.111884 -4.3897e-04
20:8527885 C A 0.802230 2.3466e-05
20:8528408 C T 0.132813 -1.0317e-04
20:8533268 T C 0.043564 3.8441e-05
20:8534355 C A 0.070858 1.0694e-04
20:8538575 G A 0.223996 -5.5688e-05
20:8541992 G A 0.234460 5.4076e-08
20:8543000 T C 0.048070 -1.4667e-05
20:8547043 C T 1.173521 2.0228e-05
20:8547496 A G 0.186923 -2.8883e-05
20:8547958 T C 0.334712 -1.1208e-05
20:8549393 G A 0.740720 7.0237e-05
20:8553271 T C 0.053214 -1.1036e-05
20:8553679 A G 0.030218 -7.2358e-05
20:8553750 G A 0.150080 3.1904e-05
20:8555683 A G 0.063695 1.0909e-04
20:8556693 C T 0.345598 -2.8324e-05
20:8558662 G C 0.065652 2.6050e-05
20:8562647 T C 0.051663 -1.0566e-06
20:8563139 A G 0.931651 -1.0086e-05
20:8565782 A G 0.304942 8.0112e-08
20:8571275 C T 0.207076 4.1241e-05
20:8575671 T C 0.320057 -1.9661e-04
20:8582403 G T 0.805255 3.8449e-05
20:8588762 A G 1.590626 4.8888e-05
20:8601078 A C 0.034441 2.8467e-05
20:8601707 T C 0.804813 4.5593e-05
20:8604138 G C 0.061043 1.7111e-05
20:8605304 G A 0.354056 -4.3477e-05
20:8607333 T C 0.395368 -7.1312e-04
20:8608779 G C 0.052042 -2.9630e-04
20:8613204 G A 0.267726 -3.8237e-05
20:8614681 A C 1.321550 -7.6625e-05
20:8620581 G A 1.911823 -4.1596e-05
20:8627642 T C 0.459784 -4.6124e-03
20:8633950 T G 0.144556 9.1864e-04
20:8635914 G A 0.081147 -4.7690e-05
20:8638817 C T 0.038297 1.9120e-05
20:8641640 T C 0.898080 -4.7378e-05
20:8642337 T C 0.096688 1.1130e-05
20:8646928 G A 0.087726 1.1733e-04
20:8649469 T C 0.082208 -1.1992e-04
20:8652024 T C 0.136711 -7.3866e-05
20:8652327 T G 0.123433 -3.6012e-05
20:8652843 A G 0.069771 -8.5348e-05
20:8653082 G A 0.030939 -4.1633e-06
20:8654095 T G 0.048456 8.1561e-06
20:8663393 T G 0.086889 -2.6483e-05
20:8665793 C T 0.139295 -4.7193e-05
20:8670868 C T 1.492069 7.5960e-05
20:8678875 A G 0.142829 1.5972e-04
20:8679442 T C 0.091728 -5.0165e-05
20:8684506 G A 0.233334 -1.0133e-04
20:8686438 G A 1.778516 4.3736e-05
20:8697457 C A 0.394154 5.1601e-05
20:8701156 G A 0.069654 6.3866e-05
20:8701265 G A 0.458407 2.9146e-06
20:8703252 T C 0.095795 -3.6626e-05
20:8703979 A C 0.244421 -5.3549e-05
20:8706940 G C 0.223029 -2.4961e-05
20:8707456 T G 0.072867 5.6572e-05
20:8711574 T C 0.515533 -4.4392e-05
20:8711606 T C 0.047953 -2.1094e-05
20:8722574 G A 1.955618 5.4832e-05
20:8727504 C A 0.698470 3.7981e-06
20:8729914 G C 0.160788 1.6682e-05
20:8730775 G A 0.127422 2.0271e-05
20:8732730 G A 0.497184 2.2901e-05
20:8738169 C T 1.933550 1.9043e-04
20:8747284 G T 0.094179 2.5200e-05
20:8747599 C T 0.036755 7.8714e-05
20:8751150 G A 1.955842 5.5633e-05
20:8757577 G A 0.024483 -7.8943e-06
20:8759396 T C 0.022168 -1.4767e-04
20:8761459 T C 0.042497 -3.0534e-06
20:8764395 G A 1.313192 -7.3618e-06
20:8764779 T C 0.615115 -1.1746e-05
20:8770822 T C 0.619877 5.6245e-05
20:8776560 A G 1.433525 -1.4051e-05
20:8779496 G A 0.496441 1.4304e-05
20:8791797 C T 0.020228 4.8827e-05
20:8795506 G A 1.299927 3.4454e-05
20:8796369 C A 1.929314 1.1608e-05
20:8805304 T C 0.543183 -3.9357e-05
20:8806411 A G 0.025392 -3.4419e-05
20:8807521 C G 0.042863 9.3244e-06
20:8808788 T C 0.110018 4.4245e-06
20:8810133 G T 0.613171 -1.1131e-05
20:8817556 G A 0.061118 -3.3413e-05
20:8825920 G A 0.708869 -9.9578e-05
20:8826507 C T 0.631185 -1.4881e-04
20:8829306 A G 0.033805 8.9428e-06
20:8836771 A G 0.932079 1.9219e-04
20:8840154 A C 0.622792 -6.5553e-05
20:8844289 T C 0.042464 -3.3368e-05
20:8846792 T C 0.038589 1.3377e-05
20:8851137 C T 0.043185 3.5810e-06
20:8853380 A C 0.030533 -1.0814e-05
20:8857215 A G 0.035995 -1.1017e-04
20:8857269 A G 0.633620 9.0294e-05
20:8862593 G A 0.032879 6.2832e-05
20:8863438 A G 0.193340 -3.0296e-05
20:8871766 T C 0.049501 1.4537e-04
20:8875543 C T 0.562953 -2.4335e-05
20:8878281 C T 0.379321 1.2099e-04
20:8881586 C T 0.634944 -3.4149e-05
20:8888877 C T 1.316162 8.2598e-05
20:8896498 T C 0.055895 2.5377e-05
20:8899426 T C 0.426975 7.5526e-05
20:8900689 G T 0.215456 3.6239e-05
20:8905772 C T 0.039241 1.4333e-05
20:8918747 C T 0.261819 2.3908e-05
20:8920071 G A 1.731508 -2.3503e-05
20:8920758 A G 0.548876 4.3437e-06
20:8923009 C T 0.226936 3.4034e-05
20:8926960 T G 0.563086 3.1784e-06
20:8930021 C T 0.889511 -1.2829e-05
20:8942398 G A 1.474847 -9.0505e-06
20:8942758 C A 0.051805 -6.8990e-05
20:8949914 C G 0.154667 1.4792e-06
20:8951512 G A 0.071033 -2.8093e-05
20:8952552 A G 0.051059 1.9999e-05
20:8960884 C T 0.448453 -2.1462e-05
20:8962068 G A 0.074243 -1.3634e-05
20:8964673 C G 0.064061 -7.2756e-06
20:8968837 A G 0.073591 2.8290e-06
20:8974362 T C 0.806300 -9.4030e-06
20:8975131 A G 0.060809 6.7484e-05
20:8982687 A C 0.081202 -1.7213e-05
20:8990557 G T 0.404034 6.1329e-07
20:8993897 C T 0.132982 1.8665e-05
20:8997931 G A 0.021970 -5.8983e-05
20:9000151 C T 0.802567 -7.0943e-06
20:9000779 T C 0.164933 1.5719e-05
20:9003666 G A 0.331274 -7.4939e-06
20:9006453 A C 0.127415 -9.4029e-06
20:9008251 A G 0.081705 -7.3093e-05
20:9011998 T C 1.127756 -7.2194e-05
20:9014472 T G 0.056408 -3.8024e-05
20:9020412 C G 0.126052 7.8039e-05
20:9024118 G A 1.190490 -7.1983e-05
20:9033714 G A 0.127909 4.2301e-05
20:9034011 A G 0.032130 1.4525e-05
20:9036157 A G 0.276097 -4.9090e-05
20:9037192 T C 0.084227 7.4234e-06
20:9039559 A G 0.097665 -4.8322e-05
20:9044379 G T 1.501654 2.0835e-05
20:9061591 G T 0.086856 2.1171e-05
20:9061904 G A 1.266470 -1.4796e-04
20:9063273 G A 1.091342 -3.4221e-05
20:9071931 C G 0.089391 -5.4111e-05
20:9074242 T C 1.627517 -7.7528e-05
20:9076157 A G 0.217258 -7.0616e-05
20:9090717 A G 0.345575 6.2007e-05
20:9095963 G A 0.037271 1.6730e-05
20:9100440 G T 0.930560 -8.9683e-05
20:9100457 A G 1.058144 -3.3828e-05
20:9101733 A C 0.038186 -2.0481e-05
20:9101986 C T 1.651854 -4.8368e-05
20:9112333 G A 0.155020 -1.2537e-04
20:9114411 C T 0.070111 3.5749e-05
20:9118030 C T 1.932462 1.1685e-04
20:9120479 G C 0.368211 6.3652e-05
20:9123443 G A 0.222610 -3.9963e-05
20:9128611 T C 0.219715 -1.0065e-05
20:9130426 T C 0.129986 7.9733e-05
20:9130517 T C 0.038771 1.0034e-05
20:9131299 G A 1.658897 -6.9425e-05
20:9136500 T C 0.031847 -3.3676e-05
20:9152096 G A 0.388948 9.2645e-06
20:9153062 G T 0.197069 4.6652e-05
20:9165158 G A 0.316902 -2.6776e-06
20:9168241 A G 0.909885 -6.8168e-05
20:9168640 G A 0.787290 -4.5053e-05
20:9174693 G A 1.810526 -6.3496e-05
20:9180931 A G 0.068557 -1.3872e-05
20:9194349 T C 0.476239 -7.3921e-05
20:9201375 A G 0.057589 3.1059e-05
20:9209807 A G 0.201081 -9.4444e-05
20:9224790 A G 1.905708 1.1826e-04
20:9226322 G T 0.063377 1.9582e-05
20:9228118 A C 0.119879 -1.2536e-07
20:9240404 G A 0.072124 -1.5305e-04
20:9244167 T G 0.117662 1.8404e-06
20:9247580 T C 0.088353 -4.0699e-05
20:9258484 A C 0.083465 2.8185e-06
20:9270764 C T 0.610218 -9.5338e-05
20:9278424 C G 0.090531 3.7666e-05
20:9281164 T C 0.046492 6.2261e-05
20:9281880 C T 0.064600 4.6843e-05
20:9281936 A G 0.066557 2.7175e-06
20:9283200 G A 0.105406 5.7068e-06
20:9285345 A C 0.070923 2.9295e-05
20:9286502 C T 1.417634 9.7372e-06
20:9288522 A G 1.358078 5.9651e-06
20:9291008 A G 0.129249 6.0284e-05
20:9296671 C T 0.366812 -1.9405e-05
20:9297417 A G 0.064668 -4.7773e-05
20:9297489 C G 0.162878 9.8358e-06
20:9298423 A G 0.049316 -3.3456e-05
20:9299469 T C 0.193369 -3.2573e-05
20:9300558 G A 0.021328 -7.5382e-06
20:9303107 T C 0.134650 -3.2184e-05
20:9303604 G A 0.212779 1.7562e-05
20:9308908 C A 0.038865 -8.7538e-05
20:9309726 T C 0.031088 -6.3570e-06
20:9310568 G A 0.254243 -1.0862e-04
20:9314625 C A 0.036722 8.8965e-05
20:9329220 T C 0.135487 -1.1069e-04
20:9330174 T C 0.542112 6.6564e-05
20:9330350 C T 0.155520 -3.1472e-05
20:9331674 A G 0.135117 4.5491e-05
20:9333898 A G 0.042156 3.0272e-05
20:9338757 C T 0.066960 7.8778e-05
20:9343400 G A 0.101001 -1.4559e-05
20:9345193 A G 0.045492 7.6242e-05
20:9352596 A G 0.066775 -5.2094e-05
20:9352902 G A 0.032815 -5.1414e-05
20:9361632 G T 0.120421 -9.4855e-05
20:9371825 T G 1.002256 1.5604e-05
20:9374520 C T 0.606349 8.7198e-05
20:9377278 A G 0.069407 -9.4237e-05
20:9379949 G A 0.498752 1.1643e-04
20:9382892 A C 0.671608 3.9206e-05
20:9386909 C T 0.148636 -7.1484e-05
20:9392479 C G 1.922897 -1.8124e-05
20:9405110 G A 0.123183 -5.9522e-05
20:9407936 T C 0.050157 -3.1314e-05
20:9409586 A C 0.369698 7.3594e-05
20:9410363 C T 0.280465 4.8281e-07
20:9413230 C T 0.046401 -3.1814e-05
20:9418551 T C 0.930044 1.7865e-05
20:9426718 T C 0.219822 1.1018e-04
20:9455442 T C 0.031636 -8.2866e-05
20:9459234 A G 0.699804 2.7278e-05
20:9460394 A G 0.049702 6.1835e-05
20:9462537 T C 0.152424 5.3866e-06
20:9470967 G T 0.029812 4.7551e-06
20:9471369 T C 0.036498 -2.0854e-05
20:9472873 T C 0.030224 -6.1761e-05
20:9473335 G T 0.089615 4.3752e-05
20:9475471 G A 0.034772 4.9609e-05
20:9476562 T C 0.034567 2.5528e-05
20:9478105 A G 0.166280 3.4107e-05
20:9485683 G T 0.264873 2.5054e-06
20:9487987 T G 0.058833 -2.5729e-05
20:9489944 T C 0.331524 2.0054e-05
20:9491053 T C 0.234178 5.3753e-05
20:9491531 G A 0.414421 -6.0764e-05
20:9496716 G C 0.352709 -1.2161e-06
20:9497057 G A 0.827878 -1.5194e-05
20:9497183 C T 0.320875 -2.2106e-06
20:9497698 C T 0.421451 -1.4719e-05
20:9500064 G A 0.295282 5.1501e-05
20:9501744 G A 0.601986 1.7273e-04
20:9501944 G T 0.024116 -5.1195e-07
20:9504386 A G 0.024398 -1.4175e-05
20:9504538 T C 0.099372 -1.4894e-05
20:9511572 T C 0.247761 1.6985e-05
20:9520142 A G 0.345179 -4.8865e-06
20:9525887 C A 0.039770 4.0017e-06
20:9529440 G T 0.049550 -3.9365e-04
20:9532957 T C 0.024392 1.6630e-04
20:9536464 T C 0.054428 7.7814e-05
20:9540820 T C 0.061776 2.9349e-05
20:9543622 T C 0.565433 6.8268e-05
20:9547018 G C 0.184183 3.2202e-04
20:9547230 T C 0.328077 -3.1231e-05
20:9552218 T G 0.023029 2.6016e-05
20:9552795 G A 0.077213 -1.9376e-05
20:9556413 A G 0.054529 -1.0355e-04
20:9559277 C T 0.029111 6.2295e-05
20:9562922 G A 0.509703 4.3027e-05
20:9564361 C T 0.032746 1.9827e-05
20:9567257 A G 0.133985 -4.4666e-05
20:9576599 T C 0.042549 6.7440e-05
20:9576643 G A 0.230854 1.9185e-04
20:9582451 C T 0.043003 -6.5465e-06
20:9583724 T C 0.340301 8.4417e-05
20:9584997 T C 0.050803 -1.2082e-04
20:9587789 C T 0.167546 -3.9847e-06
20:9592338 C A 0.558318 -3.8146e-05
20:9592598 C T 1.149373 -1.0889e-05
20:9594881 C T 0.113809 -3.8348e-06
20:9595909 T C 1.063162 5.4200e-05
20:9598144 T G 0.876317 1.0958e-04
20:9603706 G A 1.830948 1.0787e-04
20:9608629 A T 0.068122 7.0190e-05
20:9617423 A C 0.070774 -1.9605e-04
20:9625627 T G 1.434064 7.2274e-05
20:9626681 T C 0.647713 1.3702e-05
20:9631021 C A 0.390896 1.0819e-05
20:9638344 A C 0.020828 8.1287e-05
20:9641226 G A 0.084818 3.8350e-05
20:9642269 C T 0.845272 -2.6035e-06
20:9643377 T G 0.058414 7.5007e-06
20:9643570 T C 0.065545 -7.9946e-06
20:9648245 A G 0.126786 -2.7846e-04
20:9649234 A G 0.373778 1.4066e-05
20:9652744 T C 0.061770 1.4089e-04
20:9655984 G A 1.403697 -5.0982e-05
20:9660739 A G 0.133228 1.2793e-04
20:9663720 A G 0.461231 2.5161e-06
20:9664975 A G 0.042964 -2.4505e-05
20:9667919 G T 0.035496 -4.3352e-05
20:9670416 A G 0.386378 -4.4181e-06
20:9685155 G A 0.241588 -2.5211e-05
20:9710169 C T 1.331868 1.7684e-05
20:9713501 T C 0.957143 4.1251e-05
20:9717164 T C 0.074552 -4.0259e-05
20:9717545 A C 0.056255 5.7141e-05
20:9722303 T C 0.050355 -1.3968e-05
20:9722423 A G 0.155374 -4.5306e-05
20:9725697 C T 0.366030 6.4316e-05
20:9726956 A C 0.038047 8.9053e-06
20:9731193 C T 0.666028 3.0264e-05
20:9735025 T G 0.039676 1.4899e-06
20:9736493 T C 0.377361 5.1835e-05
20:9737189 T C 0.033064 -1.0117e-04
20:9738396 T C 1.017855 1.2482e-05
20:9739367 T C 0.292484 2.4103e-05
20:9740441 C T 0.451728 9.9378e-05
20:9743502 A G 0.064668 3.8201e-05
20:9743833 C A 0.090238 2.3968e-05
20:9745450 C T 0.964790 8.5002e-05
20:9746463 T C 0.058868 2.7449e-05
20:9749518 G A 0.175660 4.1395e-05
20:9749805 C G 0.026148 2.0707e-04
20:9753446 G T 0.587540 7.4527e-06
20:9753749 G A 1.456668 4.1056e-06
20:9756655 A G 0.187322 -1.4273e-05
20:9764593 A C 0.033512 2.5447e-05
20:9765981 G A 0.064285 3.8903e-05
20:9767660 A C 0.499628 3.1378e-06
20:9767831 C T 0.037141 3.9922e-05
20:9770802 A G 0.083757 -7.1197e-05
20:9776633 A G 0.054642 -5.2179e-05
20:9778729 A G 1.403207 -2.5763e-05
20:9778937 G T 0.082987 2.1698e-05
20:9780416 A C 1.058592 -9.6948e-06
20:9784870 G A 0.065736 -2.6699e-05
20:9785288 T C 0.056213 -1.7871e-05
20:9790683 C T 0.042643 6.4544e-05
20:9794516 C T 0.908668 7.8863e-05
20:9807527 C T 0.746536 -3.2961e-05
20:9809953 T C 0.089937 -4.0381e-05
20:9811029 G A 0.045113 4.9755e-05
20:9813564 T C 0.170055 3.4685e-05
20:9813850 A G 0.185657 1.4941e-04
20:9814669 G A 0.418309 9.8010e-05
20:9815575 G A 1.274880 6.5590e-05
20:9821733 C G 0.047995 -1.9521e-06
20:9836704 C A 1.809335 -5.9295e-05
20:9844170 A G 0.236521 5.2873e-05
20:9848854 A G 0.026083 -9.1772e-06
20:9850419 T C 0.192973 6.2933e-05
20:9852475 T C 0.028890 7.7288e-05
20:9853114 C A 0.526276 -2.1411e-04
20:9853375 T C 0.129434 -3.5537e-05
20:9854514 A G 0.114698 2.4761e-05
20:9858755 G A 0.059521 -1.4644e-05
20:9863811 G A 0.795573 -2.5450e-05
20:9872884 A G 0.078456 -1.4146e-04
20:9876508 A G 0.059764 -2.8001e-05
20:9878897 T C 0.072968 5.6506e-05
20:9880208 T C 1.117457 -1.0793e-05
20:9881565 T C 0.060540 6.7824e-05
20:9883253 T G 0.092637 -1.8634e-05
20:9885055 A G 0.206449 2.6582e-05
20:9885653 T C 1.727561 -1.5160e-05
20:9887689 G T 0.039069 2.0573e-05
20:9892542 G A 0.170142 1.2792e-04
20:9892842 A G 0.041929 3.4320e-05
20:9892913 C T 0.771067 -7.9739e-05
20:9893549 A C 0.025862 -6.9445e-05
20:9904213 A G 1.485191 4.3203e-05
20:9905530 T C 0.058615 5.8754e-05
20:9908633 C A 0.949545 1.0900e-04
20:9910001 A T 0.101216 -1.2433e-04
20:9917579 A G 0.786352 1.9173e-04
20:9923687 C T 0.098973 -5.0609e-05
20:9935686 C T 1.000967 2.1201e-05
20:9943635 T C 1.413655 5.0544e-05
20:9948220 T C 0.975361 1.9953e-05
20:9949198 G T 0.333452 -1.6617e-05
20:9950480 T G 0.055343 3.3655e-05
20:9950715 A G 0.959480 2.0813e-05
20:9952046 T C 0.035298 -3.6014e-05
20:9952118 G A 0.200970 9.3259e-05
20:9952563 A G 0.066934 2.4389e-07
20:9955496 A G 0.097853 -6.1299e-05
20:9959478 G A 0.862513 5.7689e-05
20:9961532 T C 0.165556 3.3161e-05
20:9961606 A C 0.021808 -5.8312e-05
20:9967527 T C 0.552524 -1.4407e-05
20:9969081 G A 0.794722 1.4152e-05
20:9969480 T C 0.199886 4.1632e-05
20:9974573 A G 0.111031 1.1381e-05
20:9976721 G T 0.636927 -2.4740e-05
20:9982725 A G 1.901206 -5.1826e-05
20:9983716 C A 0.084562 -1.0356e-04
20:9984116 G C 0.042435 2.8204e-05
20:9984284 C T 0.034398 2.1552e-05
20:9985041 G A 0.784544 -1.1957e-05
20:9986855 A C 0.321930 -1.5109e-05
20:9989828 T C 1.844947 -3.3406e-06
20:9989934 A G 0.386494 -8.1484e-05
20:9995619 T G 0.126958 -1.4751e-06
20:9996454 C T 0.088216 -9.9552e-07
20:10003358 C A 1.118460 3.6799e-06
20:10003446 T G 0.020578 1.8826e-05
20:10004725 G A 0.628579 -2.5834e-05
20:10005278 G A 0.086113 1.4394e-05
20:10006291 A G 0.848784 -3.0366e-05
20:10006987 A G 0.061893 -1.1195e-04
20:10013574 A G 1.082455 2.6912e-06
20:10016207 G C 0.366445 4.6327e-05
20:10020718 G A 0.048079 1.5931e-05
20:10023080 C T 0.051705 -2.5469e-05
20:10025882 G A 0.028981 1.7678e-05
20:10028146 C T 0.328727 6.9054e-05
20:10030188 A T 0.533115 -3.8306e-06
20:10030452 A G 0.490242 -3.4947e-06
20:10030931 A C 1.160746 1.1905e-04
20:10036484 C T 0.035502 2.7457e-05
20:10037682 A C 0.036148 -3.0538e-05
20:10041550 G A 0.077515 -4.0737e-05
20:10044683 A G 0.247661 2.3960e-04
20:10044849 G A 0.819260 -3.3632e-05
20:10045026 T C 0.111076 -1.5339e-04
20:10046489 T C 0.021555 3.8510e-05
20:10046537 G A 1.481368 1.7344e-05
20:10046828 C T 0.401951 -1.2907e-05
20:10048606 A G 0.413921 -1.3128e-05
20:10052320 T C 0.081170 -6.2567e-05
20:10052688 A C 0.109904 7.0700e-05
20:10053037 A G 0.021610 -2.8469e-05
20:10053395 C G 0.599783 -1.4675e-04
20:10054095 C T 0.121106 4.8715e-05
20:10055046 G A 0.165446 2.2874e-05
20:10055348 T C 0.045353 -1.4692e-05
20:10057665 T C 0.047839 -3.1944e-05
20:10066675 A C 0.023775 -1.2978e-05
20:10069948 A G 0.461280 -1.4834e-05
20:10071135 T C 1.374144 -7.8725e-05
20:10073900 A G 0.082501 4.3476e-04
20:10074731 G A 0.039131 -1.0416e-05
20:10074806 A G 0.186796 4.5031e-05
20:10075463 A G 0.075295 -2.9196e-05
20:10075479 G A 1.283604 -5.1538e-05
20:10075927 C T 0.053662 8.5678e-06
20:10076399 A G 1.033811 -3.9842e-05
20:10076796 G A 0.542281 -7.6082e-05
20:10082063 T C 0.258615 5.1820e-07
20:10082540 C T 0.058826 7.7912e-09
20:10082892 T C 1.646781 -3.8267e-05
20:10087394 G T 0.415982 -2.2040e-05
20:10087804 T C 1.640189 -8.3554e-05
20:10090583 T G 0.021097 7.2847e-05
20:10092159 A G 0.095802 5.9147e-06
20:10093330 T C 0.053256 -1.2024e-05
20:10096768 C A 1.671689 -1.0722e-04
20:10100679 T C 0.057330 6.5652e-04
20:10102248 C T 1.670910 -8.7424e-05
20:10102727 T G 1.671523 -1.0928e-04
20:10106564 G A 0.110898 -9.2905e-06
20:10107615 T C 0.067197 -8.7521e-06
20:10107652 C T 0.081725 -2.3081e-05
20:10110505 C T 0.030517 2.8084e-05
20:10112331 A G 0.095633 -1.1543e-05
20:10112391 T G 0.582204 -9.5546e-06
20:10115599 A C 1.214031 -1.3513e-04
20:10115790 T C 0.088726 3.3168e-05
20:10116212 A G 0.121628 1.7001e-05
20:10124075 C G 0.203411 6.9226e-06
20:10127791 G A 0.241101 -3.2852e-05
20:10129396 G A 0.213162 -1.4233e-05
20:10129600 G A 1.310729 -2.5495e-04
20:10132504 C T 0.180418 -1.0074e-04
20:10133139 C T 0.574125 -4.6042e-05
20:10147586 T C 0.286188 9.6235e-05
20:10148803 G A 0.767805 5.2519e-05
20:10152526 G A 0.591516 1.9867e-05
20:10153544 T C 0.035502 3.0072e-05
20:10154444 C T 0.199672 3.1286e-06
20:10155441 A G 0.067784 2.0079e-05
20:10161787 T C 0.072974 3.6205e-05
20:10164318 G C 0.029400 5.8478e-05
20:10164632 A G 0.456518 5.2623e-06
20:10169314 G A 0.060163 -1.7318e-04
20:10172242 G A 0.065902 5.8392e-05
20:10172419 T C 0.037170 5.9106e-05
20:10173814 A G 0.028193 -1.9339e-05
20:10174570 T A 0.045590 1.9396e-05
20:10175125 C T 0.793661 -4.3494e-07
20:10183714 A G 0.062172 -1.9101e-05
20:10185723 G A 0.032383 9.8967e-05
20:10194246 C T 1.166481 8.0200e-07
20:10196515 C T 0.031922 -4.8173e-06
20:10197086 C T 1.302663 -2.0230e-05
20:10203817 G A 0.427819 -3.1928e-05
20:10218321 A G 0.112517 -5.0275e-05
20:10220656 A G 1.802321 -2.3654e-05
20:10221135 A G 0.033253 1.8005e-05
20:10223549 C T 0.598802 4.9848e-05
20:10231659 G A 0.095471 1.0796e-04
20:10232782 A G 0.098846 -1.0370e-04
20:10234531 A G 0.080384 4.7973e-05
20:10235585 C T 0.088359 1.3491e-07
20:10246091 G A 1.741882 2.7206e-06
20:10246676 T C 0.021260 -6.5147e-06
20:10246713 G A 0.049426 -3.0294e-05
20:10250606 G A 0.027037 -8.7127e-05
20:10261142 G T 0.273799 -1.3850e-06
20:10263915 G A 0.122284 -1.1217e-05
20:10269890 G A 0.937630 -1.2694e-05
20:10271367 G A 0.030588 3.9166e-05
20:10273084 T G 0.046927 -1.0135e-04
20:10275151 G A 0.034743 -1.2172e-05
20:10280439 G A 0.089829 -1.8790e-05
20:10280505 C T 0.343540 -1.5987e-05
20:10281370 A G 0.875967 3.5790e-06
20:10281572 A G 0.084075 -5.6314e-05
20:10282027 T C 0.945514 -2.4676e-06
20:10283950 C T 0.769720 -4.2670e-05
20:10284418 G A 0.666152 -7.7744e-06
20:10284678 G A 0.104390 -7.8195e-06
20:10287084 T G 1.283244 -2.0606e-05
20:10291007 A C 1.434791 5.4273e-05
20:10294521 G C 0.662192 2.8943e-05
20:10295257 T C 0.682358 4.7941e-05
20:10302574 A G 0.112569 -3.5810e-05
20:10304542 A G 0.079213 2.4493e-04
20:10308070 C A 0.970152 -4.0317e-06
20:10309098 T C 1.556838 -4.4460e-05
20:10311759 G A 0.344134 8.5513e-05
20:10311789 C G 0.164478 7.3392e-05
20:10314383 C A 1.573018 -1.0308e-07
20:10319831 G A 0.082974 8.0325e-05
20:10320183 A G 0.020299 1.5388e-05
20:10321276 A C 1.535500 6.4653e-05
20:10324253 G T 0.880284 -8.4408e-05
20:10326528 A G 0.405372 -2.8943e-04
20:10334090 A G 1.365498 -1.6519e-05
20:10337546 G A 0.648430 -1.0780e-04
20:10343298 G A 0.021867 9.8091e-05
20:10343523 C T 0.046895 -1.0205e-04
20:10344537 A G 0.047281 -1.5882e-05
20:10351565 G A 0.073127 1.3148e-05
20:10354379 G A 1.472221 2.4312e-06
20:10355176 C T 0.389867 1.9581e-05
20:10358486 G A 0.058219 7.3809e-06
20:10364140 T C 1.546504 -2.7519e-05
20:10372600 A G 1.317129 1.8052e-05
20:10386059 A G 0.222409 -6.6653e-05
20:10393439 A C 0.021081 -5.2079e-05
20:10402591 C T 0.110031 1.5207e-05
20:10402904 A G 0.041143 1.2604e-04
20:10408627 T C 0.044525 1.0188e-05
20:10409054 T C 0.202311 -1.0136e-04
20:10410431 G A 1.127889 -1.1270e-04
20:10412596 T C 1.007897 8.7714e-06
20:10417511 G A 0.118853 -1.3064e-04
20:10418449 T A 0.211630 6.6034e-05
20:10418778 T G 0.051478 -2.7050e-06
20:10419081 A G 1.220662 -5.5406e-05
20:10420416 C T 0.044697 2.0455e-05
20:10428146 A G 0.239183 8.9239e-06
20:10429851 T C 1.227261 -5.7199e-05
20:10455168 G A 1.796073 2.8563e-05
20:10455258 G A 0.150762 1.2303e-04
20:10455385 A G 1.518009 4.9366e-06
20:10455795 A G 0.029585 -1.1135e-05
20:10457574 C T 1.489291 7.1892e-05
20:10465120 A G 0.396365 3.4664e-05
20:10465239 A G 0.080884 -2.9048e-04
20:10467841 C T 0.022065 -4.8680e-05
20:10468779 T C 0.834314 -1.9811e-05
20:10469972 T C 0.051396 8.6926e-05
20:10503203 A G 0.056986 4.1742e-05
20:10512813 T C 0.027047 5.2357e-05
20:10520966 G A 0.034321 3.2467e-04
20:10522592 C T 0.056927 1.4406e-04
20:10523896 G A 0.061212 -1.5856e-04
20:10532071 T C 0.038027 -1.5808e-05
20:10549503 A G 0.456025 1.2085e-05
20:10552183 G T 0.493448 -2.5165e-06
20:10552650 C T 1.258953 3.6949e-05
20:10572384 A G 0.119879 2.9545e-05
20:10574767 A C 0.111371 3.5393e-05
20:10576245 G A 0.511595 1.7682e-05
20:10583644 G A 0.049761 -1.5153e-05
20:10584030 T C 0.091413 -1.7570e-04
20:10587426 C G 0.117045 4.9934e-05
20:10592612 G A 0.053918 2.7081e-04
20:10596241 T C 0.031857 1.3021e-05
20:10597222 C T 1.288742 2.0594e-05
20:10599514 C T 0.168980 6.1609e-05
20:10601745 T C 0.124017 -5.4002e-06
20:10603326 G A 0.201938 -5.1928e-05
20:10603750 A G 0.327730 -1.7545e-05
20:10618574 C T 1.156961 2.2735e-06
20:10619390 C T 0.022113 -3.3187e-05
20:10621213 T C 0.571853 -8.7180e-06
20:10622501 C G 0.137584 4.2675e-05
20:10625804 G T 0.196852 1.1360e-05
20:10628115 C T 0.044123 -6.1046e-05
20:10629525 C T 0.162946 -6.2500e-05
20:10631780 C T 0.176543 2.6967e-05
20:10633237 A G 0.903231 -8.6376e-06
20:10633313 C T 1.197705 -6.9113e-06
20:10636324 T C 0.158318 6.6051e-06
20:10638874 T G 0.084380 2.0913e-04
20:10639543 A G 0.810312 -7.2020e-06
20:10643323 G A 0.021412 1.5397e-04
20:10643659 G T 0.217475 -4.5520e-05
20:10650354 T C 0.459634 -1.0204e-04
20:10652959 A G 0.245236 5.5106e-05
20:10658046 A G 0.103030 2.3751e-06
20:10665206 C A 0.079764 -3.4546e-05
20:10671393 A G 0.020523 8.8316e-05
20:10686376 C A 1.090401 -4.2877e-04
20:10691066 T C 1.928483 -4.4199e-04
20:10692279 G C 0.211834 -5.7478e-05
20:10695574 C T 0.088586 -3.5110e-05
20:10698047 A G 0.044954 -3.2274e-05
20:10699564 A G 0.030121 -3.0497e-05
20:10699762 G A 0.166329 3.4796e-05
20:10701594 T G 1.716240 -1.9410e-04
20:10702162 C T 0.127961 3.4970e-04
20:10704033 C T 0.021503 6.4699e-05
20:10706876 C A 0.905195 -8.1319e-06
20:10709411 T C 0.037472 2.1888e-04
20:10709478 G C 0.141615 -2.6142e-05
20:10710415 A G 0.085857 6.3755e-05
20:10710957 C T 0.029260 -2.9878e-05
20:10710979 G A 0.208452 -4.7961e-05
20:10712503 A G 0.033107 -6.8325e-06
20:10714315 C T 0.145848 1.4854e-03
20:10715404 C T 0.678245 9.5521e-05
20:10716450 A C 0.719755 -6.1760e-05
20:10718605 T C 0.083825 7.9628e-06
20:10719667 A C 0.148782 1.1271e-03
20:10720229 A G 1.087191 -1.9419e-05
20:10720969 C T 0.053003 -2.2421e-04
20:10725976 A G 0.031623 -1.8238e-05
20:10726917 T G 1.247453 -2.8131e-05
20:10729314 C A 0.117123 8.8243e-05
20:10729513 C T 0.867547 -8.5567e-06
20:10729707 A G 0.052565 1.7231e-06
20:10741779 T C 0.036421 2.0157e-05
20:10743782 T G 1.021286 -5.0805e-05
20:10747540 C T 0.454944 -5.0340e-05
20:10748999 T G 0.022000 6.6106e-05
20:10751977 T C 0.030633 -4.6550e-05
20:10759245 G A 0.481903 2.5044e-06
20:10765282 C A 0.055324 5.6647e-05
20:10766399 A C 0.560061 -4.0187e-06
20:10773298 C T 0.374180 -5.0829e-05
20:10775664 G A 0.725455 -6.8124e-06
20:10780891 T C 0.560892 2.9632e-05
20:10794102 A G 0.562518 2.0098e-05
20:10807191 A C 0.065363 -3.7948e-05
20:10808683 C T 1.465970 1.7611e-05
20:10818510 A G 0.038267 4.1668e-05
20:10822711 A G 0.028381 4.1548e-05
20:10828267 C A 1.314101 1.3438e-04
20:10830040 A C 0.051004 2.5918e-05
20:10831752 A G 0.390555 1.9753e-05
20:10835397 T C 0.042136 6.6744e-05
20:10845344 A G 0.034733 -7.9630e-06
20:10846917 C G 0.843392 1.6705e-05
20:10848081 C T 0.038151 1.1522e-04
20:10850464 T G 0.209098 -2.3205e-05
20:10861920 G T 0.305643 6.9434e-06
20:10871255 T G 0.030770 1.9436e-05
20:10875129 A G 0.090485 -1.0921e-05
20:10876713 C T 0.022006 -1.6617e-04
20:10879336 T C 1.129908 -3.2856e-05
20:10879927 C T 0.220815 -4.6207e-05
20:10887723 G A 0.038881 5.0683e-05
20:10889521 A C 0.576881 3.1251e-05
20:10892348 G C 0.456625 1.7766e-06
20:10896395 G A 0.137409 1.1169e-04
20:10900208 C A 0.426764 3.0021e-06
20:10903755 G T 0.061062 6.9240e-05
20:10906653 T C 1.890076 -5.0746e-05
20:10907703 A G 0.453269 -1.1586e-04
20:10909042 C T 1.637096 2.4401e-05
20:10909444 G A 0.612827 1.5789e-04
20:10915768 T C 0.074873 3.7337e-05
20:10931701 C T 0.966660 -2.4899e-05
20:10934348 A G 0.020205 4.7571e-05
20:10945743 T C 0.137970 3.6131e-05
20:10947097 T A 0.052614 1.3911e-05
20:10950118 G A 0.088677 -8.2085e-05
20:10950239 T C 1.050647 -5.0695e-06
20:10951206 C T 0.090040 -1.0153e-04
20:10952122 G T 0.024703 5.2778e-06
20:10958224 T C 0.041208 -1.3731e-05
20:10959169 T C 0.155400 5.4767e-05
20:10968274 G T 0.189244 -1.3275e-04
20:10969030 G A 0.956497 2.7922e-03
20:10969259 A G 0.028832 -9.5448e-06
20:10977631 G A 0.575923 3.9781e-03
20:10979503 C T 0.050273 -1.3627e-04
20:10984105 T C 0.693121 1.3446e-05
20:10986278 T C 0.040458 9.2048e-05
20:10993288 G A 0.660014 -2.5090e-05
20:10995117 C T 0.048414 -1.7093e-05
20:10996294 C G 0.085694 -3.0311e-04
20:10996682 T C 0.049186 -1.0528e-05
20:10998392 T C 0.033733 2.8546e-05
20:10998608 A G 0.034804 8.3407e-05
20:11002423 G A 0.051939 -1.0370e-04
20:11008150 C G 0.035905 -4.6295e-05
20:11008382 C A 0.508619 3.0351e-05
20:11009108 T G 0.125056 -5.4216e-07
20:11012899 G A 0.829140 -5.5598e-06
20:11013174 C T 0.087418 8.9833e-06
20:11015371 C G 1.013762 6.0677e-05
20:11015873 C T 0.500495 1.4609e-05
20:11022084 C T 0.258495 -3.1774e-04
20:11023250 T G 0.465100 -2.8610e-06
20:11030784 T C 0.107418 -5.8326e-05
20:11030966 C A 0.077398 -1.7724e-04
20:11031122 G A 1.387247 3.8481e-05
20:11031878 C T 0.459582 1.6241e-04
20:11036502 A G 0.032172 -1.7271e-06
20:11038970 T C 0.030721 -8.6027e-05
20:11041269 C T 0.100764 6.1432e-06
20:11045987 A G 0.026495 2.8440e-06
20:11048999 T G 0.068755 1.0925e-05
20:11049035 T C 0.197819 1.8277e-06
20:11053158 A C 0.022801 3.5064e-04
20:11053407 A G 0.274354 -6.9850e-06
20:11056736 T C 0.300901 -4.2097e-05
20:11058978 T C 0.165193 -1.7321e-05
20:11060925 A G 0.032019 3.5446e-04
20:11062130 T C 0.021951 5.8085e-05
20:11063477 A G 0.810743 1.0388e-06
20:11064757 A G 0.074328 -1.3871e-05
20:11067360 A G 0.026031 -6.5004e-05
20:11074910 C A 0.053276 6.5422e-05
20:11077279 T G 0.024402 2.5207e-04
20:11078254 A G 0.477333 -6.1704e-05
20:11079082 C G 0.045957 -2.2581e-05
20:11079205 A G 1.598734 1.3550e-05
20:11079395 T C 0.081952 -3.7746e-05
20:11079479 T C 0.782898 3.7077e-05
20:11081580 G C 0.073120 -3.1107e-05
20:11091189 G A 1.339233 5.9241e-06
20:11091840 G A 0.242779 -5.0769e-07
20:11091970 C A 0.319778 9.4714e-06
20:11092292 A G 0.459112 -9.3083e-06
20:11099387 C T 0.110836 8.6593e-06
20:11104750 A G 0.068969 1.1221e-04
20:11115594 C T 0.026018 -3.8513e-05
20:11116192 G A 0.549590 -4.4999e-05
20:11117741 C T 0.058378 2.1230e-05
20:11119122 A G 0.072010 5.3185e-05
20:11119922 G C 0.072377 -3.3001e-05
20:11120000 C A 0.702816 -2.3005e-05
20:11122593 T C 0.101673 6.7221e-05
20:11123406 T C 0.143683 5.2104e-05
20:11123648 T C 0.155832 4.8277e-05
20:11137290 T C 0.068343 7.6969e-05
20:11138661 G A 0.087989 3.3584e-05
20:11139280 C T 0.274279 2.7414e-05
20:11140477 T C 0.042971 -2.6330e-05
20:11140508 A G 1.102251 -2.6037e-05
20:11143031 C G 0.718626 -1.0347e-07
20:11143298 T G 0.048767 1.4429e-04
20:11144338 A G 0.687729 5.5088e-05
20:11145491 C T 0.081170 1.4618e-06
20:11150594 C T 0.076012 -8.8193e-05
20:11158078 G A 1.424681 3.4676e-05
20:11162761 G A 0.835288 2.6950e-05
20:11165116 C T 0.159441 -7.9924e-06
20:11171752 C T 0.031270 2.4563e-05
20:11174903 A G 1.451173 1.4803e-05
20:11175036 T G 0.051779 1.1513e-04
20:11177286 C T 0.132096 -9.7374e-06
20:11177529 A G 1.000260 2.9259e-05
20:11179042 A C 0.032428 -4.0900e-05
20:11179330 C T 0.068122 -1.9986e-05
20:11182001 A G 0.049219 2.9585e-05
20:11189634 T G 0.038657 -1.7512e-05
20:11189668 G A 0.060936 -2.1826e-05
20:11193515 A C 0.022811 -2.1907e-05
20:11193550 G T 0.153927 2.9103e-05
20:11194225 G A 1.302313 2.6400e-05
20:11199355 T C 0.899901 2.6837e-05
20:11208274 G A 0.923345 4.5752e-05
20:11213586 C A 0.042506 4.9804e-05
20:11228641 T C 0.117233 5.4328e-05
20:11229447 G A 0.080203 -5.6271e-05
20:11231274 G A 0.044356 -4.6218e-05
20:11238838 A G 0.112443 -3.3673e-05
20:11239036 G A 1.352989 2.6420e-05
20:11242516 G A 1.042467 2.0701e-05
20:11243052 G T 0.613308 1.1003e-04
20:11243745 G T 0.049556 3.1443e-05
20:11243881 A G 0.806164 -8.9830e-05
20:11245151 G A 0.135332 9.7625e-06
20:11246950 G A 0.145647 -2.2511e-05
20:11247552 G A 0.558759 4.8736e-05
20:11249077 T C 0.060514 5.8003e-06
20:11250722 A C 0.052094 -1.7966e-05
20:11251165 G T 0.840536 -8.1576e-05
20:11251418 A G 0.117061 3.1031e-05
20:11251496 C T 0.043678 -3.0052e-05
20:11251709 T C 0.187290 2.8836e-05
20:11254354 A G 0.037492 -6.6301e-05
20:11255043 G A 0.240588 -2.3486e-05
20:11255390 G T 1.409471 -6.1349e-05
20:11258632 T C 1.771687 -5.3910e-05
20:11259150 T C 0.651818 -3.5328e-05
20:11264194 C T 1.555196 2.7464e-06
20:11267351 T C 0.107415 2.2976e-05
20:11275243 G T 0.264659 2.6951e-05
20:11279046 A G 0.079648 -5.7090e-05
20:11289485 G A 0.077395 7.6587e-05
20:11294320 A G 0.069115 -2.9590e-05
20:11297353 G A 1.432412 -4.3934e-05
20:11315941 C A 0.041435 -3.9105e-05
20:11333305 G A 0.894828 -8.3415e-06
20:11335058 T C 0.734098 -1.3452e-05
20:11338707 C T 0.535679 -2.4931e-05
20:11348982 T C 0.141758 3.1495e-05
20:11373559 G T 1.739872 -4.2331e-05
20:11379842 C T 1.897571 -1.4894e-05
20:11385840 A G 0.748422 -2.0438e-04
20:11399913 G T 0.084620 -8.4169e-05
20:11412308 C A 0.075116 -6.1712e-05
20:11424166 T G 0.118087 -4.5534e-06
20:11427553 G A 1.436894 9.0199e-06
20:11427794 A C 0.052003 -3.9336e-05
20:11432228 C T 0.058836 -5.9297e-05
20:11439479 C T 0.093945 1.3715e-04
20:11440128 C T 0.744933 6.4683e-05
20:11473890 G A 0.154988 1.2057e-05
20:11502205 T C 0.190091 -7.5965e-05
20:11505817 C T 0.104091 -8.0645e-07
20:11522212 C T 0.035853 -4.3121e-05
20:11523814 A G 1.307937 -1.2406e-04
20:11529740 T C 0.084837 4.5589e-05
20:11531338 A G 0.250760 3.7540e-05
20:11540851 T G 0.315140 -2.2360e-05
20:11553830 G C 0.036810 -6.2286e-05
20:11554375 G C 0.183687 1.7996e-04
20:11563028 A G 0.640351 -6.4118e-05
20:11571155 G A 0.433925 6.8969e-05
20:11574248 G T 0.029088 -1.1434e-05
20:11584565 C T 0.080488 -5.5213e-06
20:11585551 C T 0.271991 -1.7665e-05
20:11592801 T G 0.097996 1.2996e-04
20:11595937 G A 0.044512 4.7510e-06
20:11597971 C T 0.277612 -1.2090e-05
20:11602031 C T 1.546520 -1.8762e-05
20:11602358 A G 0.135857 -4.2127e-05
20:11602803 T G 0.035496 1.9510e-05
20:11612893 A C 0.039166 -6.0869e-05
20:11626200 A C 0.358013 -2.9399e-05
20:11628998 G A 0.112086 4.7764e-05
20:11629397 T C 0.040802 -5.5945e-05
20:11632471 C T 0.048683 1.3761e-04
20:11637885 C A 0.917649 -2.1691e-06
20:11645870 C A 0.484341 -1.0665e-06
20:11655406 C T 0.417793 -8.3955e-06
20:11660188 T C 0.029601 -1.5414e-05
20:11661832 C T 0.082682 2.5899e-05
20:11665191 G T 0.889180 1.4293e-04
20:11670337 A G 0.084370 -1.3864e-05
20:11695389 C T 0.064675 2.1001e-04
20:11700334 C A 1.935380 6.9333e-05
20:11702778 T C 0.087596 -3.8745e-06
20:11703287 C T 0.126685 -8.3219e-05
20:11708274 T C 0.785774 1.4116e-04
20:11728453 C T 0.106788 -7.5238e-05
20:11733986 T C 0.036154 -1.5611e-05
20:11738423 A G 0.036875 1.1416e-04
20:11748434 T C 0.119294 -6.5615e-05
20:11751139 A G 0.024343 -2.8388e-05
20:11751340 A G 0.035216 7.2224e-06
20:11752515 A G 0.212032 -1.8858e-05
20:11754341 A C 0.160051 8.5011e-05
20:11758999 C T 1.335023 2.3213e-04
20:11767137 A C 0.109752 -3.5724e-05
20:11773203 G T 0.646901 1.5464e-04
20:11775501 G A 1.515873 -2.1251e-05
20:11775827 G T 0.076441 1.0705e-06
20:11778162 T C 0.043415 1.5183e-05
20:11782442 G A 0.024460 -7.4343e-05
20:11783449 G A 0.036313 -3.5694e-05
20:11783658 A G 0.057356 -2.6250e-05
20:11786432 T C 0.146237 7.9404e-06
20:11792455 C A 0.040124 1.1503e-05
20:11792614 T C 0.680371 1.3154e-05
20:11793351 T C 0.232211 -4.9378e-05
20:11794014 G A 1.479547 -1.7209e-04
20:11801253 C T 0.793937 -1.5821e-04
20:11801764 T G 0.036589 -4.8981e-05
20:11801824 G A 0.023051 -3.5602e-06
20:11811263 G A 0.052857 -4.0998e-05
20:11826062 T C 0.044830 -2.1767e-05
20:11829507 T C 0.658063 -2.5457e-07
20:11833118 C T 0.128470 8.6523e-05
20:11845145 T C 0.084584 1.4451e-05
20:11846730 T C 0.740810 -4.7545e-06
20:11851347 T C 1.559620 -9.8700e-05
20:11860291 A G 0.830666 -2.7587e-05
20:11867142 C T 0.082309 -2.1015e-05
20:11869988 C T 0.819913 -2.3645e-05
20:11875007 A G 0.113553 -2.4848e-06
20:11886193 C T 0.041922 1.0416e-05
20:11887966 G T 0.048031 5.3105e-05
20:11891477 A C 0.104841 -4.3999e-05
20:11897415 G A 1.523459 -3.9775e-05
20:11906553 C T 1.675013 2.6586e-05
20:11908851 A G 0.387364 -1.2165e-05
20:11924620 C A 1.664769 4.1293e-05
20:11931732 C T 0.745049 -1.6369e-05
20:11935078 A C 0.066084 -1.6107e-05
20:11938051 T C 0.237222 -1.1496e-05
20:11939146 T G 0.049731 1.4347e-05
20:11939516 T C 1.755251 6.9956e-05
20:11941963 A G 0.027797 -8.7583e-05
20:11948576 T C 0.034175 1.2643e-05
20:11949114 A G 1.639679 8.4958e-05
20:11954279 C T 0.025119 -1.3949e-05
20:11958403 C T 0.044369 3.2782e-05
20:11960693 A G 1.693432 3.4511e-04
20:11967154 T C 1.264470 9.2484e-05
20:11967450 C A 0.147205 -5.3533e-05
20:11972933 C T 1.171583 2.7443e-05
20:11983660 T C 1.279622 4.7630e-05
20:11991178 G A 1.787196 -2.2521e-05
20:11993624 G A 0.326941 5.9179e-06
20:11995427 G A 1.505266 -3.3412e-05
20:11999532 A G 0.675217 -2.7147e-05
20:12001010 T C 0.047083 -2.3310e-05
20:12001651 A G 0.392778 -1.9221e-05
20:12002915 G A 0.767568 1.7914e-05
20:12009396 G A 1.521953 -1.5386e-05
20:12010858 G A 0.030939 4.2129e-05
20:12011271 C T 0.115718 8.0245e-06
20:12018469 A G 0.247579 -9.7222e-06
20:12025424 C G 1.579876 2.2699e-05
20:12037984 T C 0.060929 -6.0524e-04
20:12041419 A C 0.288716 1.8563e-05
20:12047120 C T 0.233321 -2.3599e-06
20:12050845 T G 0.194761 2.6068e-05
20:12051590 C A 1.902946 1.4311e-05
20:12061279 C G 0.096574 3.3460e-06
20:12067965 G A 0.458875 -3.0072e-05
20:12069732 C T 0.391360 5.1537e-05
20:12076491 T C 1.964433 4.1851e-05
20:12078876 T C 0.177698 -3.5167e-05
20:12092870 T G 0.124017 -3.2090e-05
20:12093724 G A 0.851085 3.2959e-05
20:12097572 A G 0.114328 1.7394e-05
20:12125074 T C 0.031588 3.3693e-05
20:12125337 G A 1.610244 6.5403e-05
20:12132461 C G 0.047472 1.5310e-05
20:12137144 G A 0.283682 1.6317e-05
20:12153396 C T 0.324786 1.5782e-05
20:12157833 A G 0.113066 -7.4804e-06
20:12159534 C A 0.093348 -1.0228e-05
20:12163816 T C 0.299180 1.7634e-04
20:12172792 G A 0.386793 -5.6708e-05
20:12183209 T C 0.468346 1.1293e-05
20:12184534 A G 0.040465 -2.1581e-04
20:12193446 G A 0.121625 4.1211e-05
20:12194424 G T 0.413807 3.5934e-04
20:12195355 G A 0.403252 -6.4182e-05
20:12204835 G A 0.202866 -1.5511e-05
20:12214984 A T 0.020247 -8.6032e-05
20:12215369 C T 0.909492 2.6753e-05
20:12223868 A G 1.578387 3.7769e-04
20:12224896 C T 1.434441 9.4225e-05
20:12224954 A G 0.140061 1.7334e-06
20:12226412 A G 0.047570 8.3798e-05
20:12229823 A G 1.143504 8.9900e-06
20:12230651 C T 1.444973 8.5211e-05
20:12230896 C T 0.064652 9.4290e-05
20:12234802 C T 0.411548 3.0546e-05
20:12246331 G A 0.080397 3.6815e-05
20:12247029 T A 0.391830 5.1841e-05
20:12248958 C A 0.576455 6.8002e-05
20:12249855 C T 0.237609 3.5654e-05
20:12264116 A C 1.208452 -1.3685e-06
20:12275166 T C 0.026326 6.9216e-05
20:12276356 G A 0.418676 2.3218e-05
20:12282658 T C 0.275607 4.3389e-06
20:12291523 A C 0.086967 -4.0762e-05
20:12292965 A G 0.443928 -2.2417e-06
20:12293243 C T 0.127451 1.1528e-04
20:12293261 G T 0.819991 4.4141e-05
20:12299029 T C 0.427034 6.9624e-06
20:12311079 G A 0.470095 -1.2606e-04
20:12311995 A G 0.227615 1.6734e-04
20:12334081 G A 0.900664 5.6375e-05
20:12337419 T C 0.624707 1.3863e-05
20:12355399 T G 1.955170 4.2537e-05
20:12356371 A G 0.126140 -1.0630e-04
20:12359879 C T 0.366306 -8.7392e-05
20:12366753 G A 0.078411 5.4931e-05
20:12368689 A G 0.031701 4.1431e-05
20:12371027 C T 0.055876 -3.6145e-05
20:12379951 A G 0.361025 1.0366e-04
20:12383725 G A 1.581629 6.7458e-06
20:12384671 A G 0.024087 3.9572e-05
20:12388243 T G 0.128983 -6.5190e-06
20:12399726 A G 1.081955 -3.3543e-05
20:12402274 T C 0.060150 -4.2026e-05
20:12402378 C T 0.181970 -2.2109e-05
20:12414386 G A 0.039355 3.2801e-05
20:12416479 A G 0.023571 3.5454e-06
20:12420731 A G 0.589464 -2.6373e-05
20:12421390 G A 1.270034 -9.1117e-05
20:12429918 A G 0.061384 -1.4995e-05
20:12431171 C T 0.063227 -2.7690e-05
20:12433726 T C 0.182561 -3.1609e-05
20:12441661 A G 1.905198 7.3135e-05
20:12445831 A C 0.417095 -5.5450e-06
20:12454095 A G 0.101728 -1.7969e-05
20:12454998 C T 0.034191 5.4060e-05
20:12464082 T C 0.050238 3.4583e-05
20:12464849 T C 0.352573 8.9145e-05
20:12465365 T C 0.567549 3.6574e-05
20:12468570 C T 0.138977 -9.1968e-05
20:12471726 T C 0.025742 4.0736e-05
20:12482470 T C 0.612522 -2.0574e-05
20:12484534 A G 0.034502 -4.5138e-06
20:12485875 T C 0.692971 -2.1697e-05
20:12486206 A G 0.490810 1.5676e-05
20:12486404 A G 0.048677 -6.5468e-05
20:12490157 G C 0.085879 -5.8355e-06
20:12494552 A G 0.045791 1.7332e-04
20:12497922 G A 0.255830 8.4379e-05
20:12499236 A G 0.215054 -4.0522e-05
20:12506042 T C 0.037547 -2.8632e-05
20:12506644 T A 1.282520 1.5843e-05
20:12510662 G A 0.783336 3.2655e-05
20:12531180 A G 0.081141 -3.0306e-07
20:12547803 T C 0.619283 -1.7336e-05
20:12552233 C T 0.114825 9.0423e-05
20:12552253 A G 0.160246 1.1303e-05
20:12559831 C T 0.044752 3.1766e-05
20:12582254 A G 0.078946 5.1687e-05
20:12588604 T C 0.108184 -9.8488e-05
20:12589937 C T 0.079777 7.1761e-05
20:12593880 A G 0.068037 1.6356e-06
20:12593956 T C 0.040494 8.3585e-05
20:12602846 C T 0.302968 -4.5578e-05
20:12604963 T G 0.039715 2.5293e-05
20:12608832 C G 0.436456 -2.8962e-05
20:12612383 C T 0.375254 2.2013e-05
20:12613881 C T 0.097603 -2.2600e-05
20:12617963 C T 0.395631 3.3463e-05
20:12618453 C A 0.185956 -4.8553e-06
20:12619357 A G 0.184235 3.6756e-05
20:12624490 C A 0.024619 -8.0369e-05
20:12626426 G A 0.623158 -1.1331e-05
20:12631837 T C 0.530661 -3.0019e-05
20:12632600 A G 0.213616 -3.9859e-05
20:12632735 C T 0.257898 -4.0039e-05
20:12632926 C T 0.024015 -1.5350e-05
20:12633280 A G 0.075545 1.1308e-05
20:12633762 T G 0.043568 -5.9032e-06
20:12634152 C T 0.431558 1.0068e-04
20:12635302 A C 1.171454 -2.8305e-05
20:12637163 T G 0.096908 -7.4256e-05
20:12637470 A G 0.039465 -8.8374e-06
20:12640401 C T 0.294945 -2.2896e-05
20:12641032 G A 0.154572 8.2705e-06
20:12649066 C T 0.087492 1.2742e-04
20:12650359 T C 1.144069 -8.1759e-06
20:12651422 A G 0.066223 3.7549e-06
20:12654828 C T 0.649098 -1.1222e-05
20:12654924 C T 0.305545 6.5786e-06
20:12656955 C T 0.100839 1.4824e-04
20:12657624 G T 0.905938 -3.0053e-05
20:12660479 G C 0.038076 8.4412e-07
20:12663090 C T 0.178458 4.2940e-05
20:12666256 C T 0.379850 -6.3381e-06
20:12668393 G T 0.041685 1.2269e-04
20:12669126 A G 0.023233 3.9300e-06
20:12669310 T G 0.069122 -1.9609e-05
20:12670231 G T 1.262104 3.5982e-05
20:12674367 C A 0.041776 -2.0560e-06
20:12679649 A C 0.123426 -1.3890e-05
20:12679999 G A 0.256651 8.5593e-05
20:12688242 C T 0.171674 4.5014e-05
20:12692140 C T 0.989997 5.5987e-07
20:12693615 T C 0.690086 6.4258e-06
20:12704383 A G 0.082971 2.5697e-05
20:12706966 G A 0.266353 -4.3356e-05
20:12707998 T C 0.299479 7.6732e-05
20:12711998 A G 1.173881 7.2213e-05
20:12717334 T C 0.229692 -2.5690e-05
20:12718211 A C 0.023515 4.8780e-05
20:12718736 A G 0.251017 8.8101e-05
20:12719204 A G 0.075295 -2.5450e-05
20:12720395 T C 0.209981 6.4481e-05
20:12721079 A G 0.033843 1.1883e-04
20:12721536 T A 0.310349 1.8089e-05
20:12721633 C T 0.045226 4.1738e-06
20:12721693 A G 0.045161 4.6265e-05
20:12722303 A G 0.030922 -3.8363e-05
20:12724246 A G 0.038573 3.6025e-05
20:12724326 C T 0.382992 -3.6577e-07
20:12725017 G C 1.374858 1.5006e-06
20:12725101 C T 0.200357 -2.3888e-05
20:12727479 T C 0.051127 4.0462e-05
20:12729400 C A 0.664565 -1.0220e-05
20:12740522 G A 1.123244 -2.1143e-06
20:12744789 T C 0.216949 2.7668e-05
20:12752203 G A 0.387815 2.4295e-06
20:12752354 G A 0.053879 -5.4595e-05
20:12754769 A C 0.030254 -2.0319e-05
20:12756942 C T 0.039033 -7.2437e-05
20:12762743 T C 1.322011 3.0740e-05
20:12764051 T C 0.072718 -6.1644e-05
20:12767170 T C 0.068336 -1.7397e-05
20:12768801 C T 0.139181 9.6539e-05
20:12770811 T C 1.703588 5.6930e-05
20:12778551 T C 0.067479 -2.8417e-05
20:12787988 T G 0.065554 5.2900e-07
20:12796299 C G 0.058135 4.8975e-05
20:12796458 A C 0.094815 4.2371e-05
20:12803554 T G 1.728217 -2.6875e-06
20:12803688 G A 0.215933 7.4555e-05
20:12809182 T C 0.272173 1.3830e-05
20:12809535 C T 0.355254 -2.1055e-05
20:12816528 T G 0.022384 -2.5423e-05
20:12816532 T G 0.117230 -5.6350e-05
20:12823287 T C 1.749584 1.8449e-05
20:12823870 C G 1.035113 -5.9146e-05
20:12826552 T C 1.628277 3.7253e-04
20:12845707 G A 0.859715 -2.7989e-05
20:12847508 C T 0.029510 -5.7069e-06
20:12851665 A G 0.095669 -6.3900e-05
20:12855908 A G 0.042889 -9.4831e-06
20:12856917 G T 0.125237 2.6951e-05
20:12859263 G A 0.656720 1.6104e-05
20:12860134 A G 0.180587 -3.8289e-05
20:12867839 C T 0.918541 -1.1600e-05
20:12869986 G A 0.038920 1.2887e-04
20:12872151 C G 0.060816 -1.5598e-05
20:12874585 C T 0.879086 4.0591e-05
20:12874900 A G 0.801302 1.8726e-06
20:12875977 C T 1.705529 2.7408e-05
20:12887363 C T 0.166390 -3.1787e-05
20:12893710 A G 1.857911 -1.2228e-05
20:12893973 T C 0.129184 -2.5056e-04
20:12894601 T C 1.899440 2.5415e-05
20:12895385 A G 0.020017 3.5703e-05
20:12896525 T C 0.139999 7.5874e-05
20:12896633 T C 0.049985 2.5751e-05
20:12897812 T A 0.465074 2.6775e-05
20:12897856 C T 0.248686 -1.9852e-04
20:12900769 T G 0.069527 3.2728e-05
20:12904241 T C 0.034233 -2.9634e-05
20:12910094 C T 0.058290 2.7533e-04
20:12914264 A G 0.034499 2.0946e-06
20:12917368 G A 0.593366 1.2184e-05
20:12928649 C T 0.700102 1.4730e-04
20:12936520 G A 0.158305 4.2863e-04
20:12942311 T C 0.040251 -2.6767e-05
20:12942600 A C 0.501956 -1.9469e-05
20:12945013 C T 0.514474 2.5163e-05
20:12946722 G C 0.038803 1.2325e-04
20:12965240 G C 0.196641 2.2093e-05
20:12965454 A G 0.021727 -6.0263e-06
20:12969181 G A 0.091099 1.2573e-05
20:12969348 A G 0.089284 6.5482e-06
20:12969400 G A 1.211036 -2.8451e-05
20:12970434 C T 0.025379 -6.4462e-06
20:12980668 C T 0.577767 -1.4753e-05
20:12993893 C A 0.491757 -3.0081e-05
20:12994040 G C 0.863727 2.4973e-05
20:12996363 A C 0.126084 -3.4567e-05
20:13006207 T C 0.069488 -5.0646e-05
20:13009688 G A 0.190535 -1.1650e-05
20:13010019 C T 0.022889 -2.8804e-04
20:13011334 T G 0.053860 -2.0932e-04
20:13018737 C T 0.031094 -1.7433e-05
20:13024386 G A 0.294987 -4.9145e-04
20:13027128 C T 1.619812 -4.5247e-05
20:13039055 T C 0.853454 -2.2936e-05
20:13042424 A C 0.105740 -1.0952e-05
20:13047445 A G 1.452182 1.5836e-05
20:13050909 C T 0.038521 -2.0032e-05
20:13051832 A G 0.235982 1.3913e-05
20:13054417 G A 0.170032 -2.7648e-05
20:13059641 C T 0.058248 -4.3494e-05
20:13064936 C A 0.314867 6.9978e-05
20:13066751 T C 0.583985 4.8883e-05
20:13067301 C A 0.896233 1.1372e-04
20:13067373 G T 0.214057 -1.3867e-04
20:13068779 A C 0.020549 -4.7320e-05
20:13068877 T C 0.024113 4.7792e-05
20:13072443 C T 0.056252 1.2216e-05
20:13072768 G A 0.334900 -1.2184e-05
20:13073290 C A 0.921398 -2.9632e-05
20:13077195 G A 0.098856 3.9739e-05
20:13077232 C T 0.795047 -4.7534e-05
20:13081949 A G 0.053707 1.8903e-04
20:13083118 T C 1.400951 -5.1928e-05
20:13085703 A G 0.108567 2.6894e-05
20:13095940 A G 0.781087 -2.7400e-05
20:13096169 G T 1.296863 -6.8013e-05
20:13102335 C T 1.377698 -3.3137e-05
20:13110280 C T 0.068567 -3.8405e-05
20:13111136 A G 0.049394 -1.2558e-04
20:13117956 T C 0.076282 -1.1270e-04
20:13122491 A G 0.056758 -6.3702e-06
20:13123733 G T 0.266330 -4.8828e-06
20:13128360 T C 0.060874 -2.0645e-06
20:13131078 T G 0.449533 6.0075e-05
20:13131108 G A 0.495432 7.1955e-05
20:13134931 G C 1.400802 4.9857e-07
20:13138378 C T 0.034408 -3.1593e-05
20:13138451 A G 0.060605 4.5582e-06
20:13140093 T C 0.063974 6.5395e-06
20:13140720 A G 0.078226 -1.7730e-05
20:13141809 C T 0.099784 -2.4769e-05
20:13161033 G T 0.043048 2.0551e-05
20:13174957 G A 0.599237 -3.5987e-05
20:13183918 G A 0.076262 -2.8863e-05
20:13183971 C T 0.034892 -2.2995e-05
20:13185666 A C 0.740940 -7.7014e-05
20:13189298 C A 0.100135 -9.3009e-05
20:13190012 A G 0.073448 -3.5871e-06
20:13196079 T C 0.547863 -9.1327e-06
20:13197049 T C 0.095902 2.1231e-05
20:13203998 G A 0.054191 8.3451e-05
20:13204062 G A 0.708171 -1.5972e-05
20:13204935 G T 1.012421 -2.8540e-05
20:13205338 T C 0.321777 3.6632e-05
20:13211726 G A 0.319953 1.6570e-05
20:13213514 A G 0.273604 -3.1317e-04
20:13215928 C A 0.445824 -1.2458e-04
20:13216898 C A 0.056677 -1.4344e-05
20:13219871 A G 0.039540 1.8353e-05
20:13224043 C T 0.082345 1.1725e-04
20:13230986 A G 0.020429 3.3043e-05
20:13231128 C T 0.049553 2.0650e-05
20:13232466 T G 0.031967 2.7784e-05
20:13232933 A G 0.049692 -8.2318e-05
20:13232983 G T 0.160928 2.6580e-05
20:13237714 G A 0.125273 1.3940e-04
20:13242252 T C 0.026252 -1.5916e-04
20:13242328 G A 0.163657 -5.0230e-05
20:13244273 G A 0.061199 -6.2450e-05
20:13244733 A C 0.236602 1.8209e-05
20:13245916 C T 0.030844 2.4761e-05
20:13245958 G T 0.175157 -1.6483e-05
20:13246323 C T 0.146059 1.2203e-05
20:13246766 G C 0.206540 -3.7648e-05
20:13247500 A C 1.053727 6.5458e-06
20:13247799 T C 0.032828 6.5918e-06
20:13247965 T C 0.088573 1.1362e-05
20:13251316 C T 0.068145 1.0193e-04
20:13251844 A G 0.680293 2.9081e-05
20:13251970 G A 0.401620 4.1099e-05
20:13252068 T C 0.140791 5.9463e-05
20:13252996 A G 0.280112 -7.0194e-06
20:13254618 G T 0.247664 1.6769e-05
20:13255467 A G 0.034139 8.0217e-06
20:13256786 T G 0.750632 1.3805e-04
20:13257981 C T 0.126487 2.3315e-07
20:13258148 G A 0.214898 9.9534e-05
20:13258316 C T 0.221003 1.0888e-05
20:13258751 G A 0.186069 -6.5383e-05
20:13258886 A C 0.074292 -1.0952e-05
20:13259584 T C 0.075856 -3.8523e-05
20:13261373 C T 0.434931 4.7323e-06
20:13261628 T C 0.756695 -1.9189e-05
20:13267656 A G 0.074334 -5.6134e-05
20:13268336 A G 1.025405 -6.4905e-06
20:13270765 T C 0.327587 -6.0921e-05
20:13276190 A G 0.053909 3.9275e-05
20:13276381 G A 0.693633 -5.6133e-05
20:13278607 A G 1.125828 -5.5994e-07
20:13281515 C T 0.161772 2.9997e-06
20:13282221 T C 1.651786 3.8492e-05
20:13282880 C T 0.232016 3.0115e-05
20:13283585 A G 0.935991 -7.3060e-06
20:13286416 T C 0.169912 1.8932e-05
20:13289134 A G 0.269154 1.7919e-04
20:13296912 A G 0.272971 5.8331e-05
20:13300759 A G 0.031435 4.7847e-06
20:13301379 T C 0.104004 1.2225e-05
20:13302009 C A 0.267132 -2.0786e-05
20:13313513 C T 0.332229 1.8479e-05
20:13314439 T C 0.032990 5.2742e-05
20:13315759 A G 0.052117 -2.4662e-05
20:13315936 T C 0.070533 -4.2929e-04
20:13322077 C T 0.183430 -1.2153e-04
20:13324054 C T 0.508431 -4.4152e-05
20:13329572 A G 0.035531 4.6335e-05
20:13333612 A G 0.055866 3.1177e-04
20:13337838 G T 0.149197 -9.1153e-05
20:13338148 T C 0.096769 4.2211e-05
20:13344672 A C 0.444600 7.9304e-07
20:13347418 C G 0.077207 4.9820e-05
20:13347963 A G 1.180607 6.6136e-06
20:13367602 C T 0.026995 -7.2839e-05
20:13382443 A C 0.279852 -1.4410e-05
20:13397811 C T 0.045840 8.4735e-08
20:13399358 T C 0.074117 1.3833e-04
20:13410638 T C 0.063607 2.8302e-05
20:13421045 C T 0.112436 1.0984e-06
20:13421187 A G 0.063847 -2.8080e-05
20:13426300 G T 0.070040 -3.2903e-05
20:13435157 A G 0.862124 6.3126e-06
20:13442030 C T 0.050786 -1.3877e-07
20:13460647 C T 0.040939 -2.7856e-05
20:13463391 A G 0.055684 -1.8824e-05
20:13474770 A G 0.022698 -3.8193e-05
20:13475269 G A 0.494929 1.6764e-07
20:13475327 T C 0.025583 -8.6040e-06
20:13476583 T C 1.348023 1.0792e-05
20:13516026 C T 0.489518 -6.7691e-06
20:13526274 C T 0.068602 -2.6895e-05
20:13562324 A C 0.040786 -2.8472e-05
20:13562481 T C 0.832931 -6.9690e-06
20:13562587 A G 0.067190 -1.7111e-05
20:13581505 C T 0.041792 2.3483e-05
20:13584315 A G 0.048651 3.1372e-05
20:13593846 G T 0.821776 -2.7549e-05
20:13601523 G A 0.349172 -7.7341e-06
20:13609358 C T 0.134254 -6.8296e-06
20:13627319 C T 0.088703 -2.6627e-05
20:13650883 G T 0.784089 -6.6275e-05
20:13665598 T C 0.824567 -7.0239e-05
20:13668372 T C 0.058297 -8.5065e-05
20:13672406 C T 0.023259 3.6347e-06
20:13677405 A G 0.428095 -1.9535e-05
20:13678212 A C 0.162745 -2.0928e-04
20:13683165 T C 0.065220 2.8708e-05
20:13689239 T C 0.102910 3.8298e-05
20:13689276 G A 0.048810 2.9572e-06
20:13696129 C G 1.485198 1.0030e-05
20:13706377 T C 0.063367 -4.8468e-05
20:13706428 G A 1.282040 3.4637e-06
20:13718235 G T 0.066642 -1.1441e-05
20:13724763 A G 0.044256 -8.4556e-06
20:13738891 C T 0.047700 -2.1359e-05
20:13739296 T G 1.266879 -1.8637e-06
20:13739914 A G 0.047112 -4.2750e-05
20:13740566 C T 0.191811 -2.3204e-05
20:13744976 G A 0.054224 -4.1994e-05
20:13747441 G A 1.330349 4.6679e-06
20:13748370 A C 0.048754 1.9111e-05
20:13756089 C T 0.064840 1.2002e-04
20:13758869 T C 0.030101 -1.6549e-05
20:13760783 A G 0.272465 7.1509e-07
20:13770673 C T 1.488667 -4.3264e-06
20:13771222 T C 0.037557 8.8703e-07
20:13779690 C T 0.708606 1.5120e-05
20:13780552 G T 0.191516 -2.4361e-05
20:13781124 G A 0.200406 -2.9124e-05
20:13781639 A G 0.058755 -4.5666e-05
20:13785733 G A 0.060731 1.3877e-04
20:13790884 G A 0.048845 4.5284e-06
20:13792314 C T 1.901803 -5.0385e-06
20:13792674 G A 0.030228 -1.9998e-05
20:13800437 C T 0.070900 -5.9508e-05
20:13801398 G A 0.087080 -6.6357e-06
20:13804064 C T 0.033444 -3.7587e-05
20:13804892 G T 0.036625 -6.1366e-05
20:13805463 C T 1.968789 2.0502e-05
20:13810578 C T 0.345088 2.7761e-05
20:13811869 G A 0.033441 5.5984e-05
20:13812179 T G 0.073318 -1.3400e-05
20:13813474 C T 0.501845 -5.4347e-05
20:13814538 C T 0.080303 -1.6910e-05
20:13816672 T C 0.030945 -1.5852e-04
20:13818297 C T 0.947698 2.9095e-05
20:13819741 C T 0.290261 2.5305e-05
20:13829806 T C 0.030088 -5.0847e-06
20:13830137 C A 0.516805 -6.6594e-05
20:13831387 G T 0.222130 2.4545e-05
20:13833252 A G 0.027849 3.9808e-06
20:13836292 A G 0.063987 9.1905e-06
20:13836351 T C 0.049705 -1.6739e-04
20:13839527 A C 0.185842 -5.1410e-07
20:13846191 G A 0.690865 2.2889e-05
20:13848378 C T 0.216784 5.1833e-06
20:13851773 T C 0.266119 2.9449e-05
20:13860912 G A 0.106120 1.1007e-04
20:13884010 C T 0.534890 -6.8112e-05
20:13893397 T G 0.056512 3.7631e-05
20:13898178 G A 0.503539 -3.8294e-05
20:13903489 A G 0.447125 -2.9009e-05
20:13905460 G A 0.727399 -1.1964e-05
20:13909450 A G 1.812253 -2.9175e-05
20:13916028 C A 0.303322 -2.2934e-06
20:13918640 C T 0.801999 -3.2404e-05
20:13922719 T G 0.024087 -1.0046e-05
20:13957184 A T 0.056239 1.3261e-04
20:13957835 A G 0.069407 -1.4149e-04
20:13969825 G A 0.066428 -2.2844e-04
20:13974040 C T 0.352531 1.2033e-05
20:13974054 T C 0.048618 -5.4970e-05
20:13987668 T C 0.091527 -4.4129e-05
20:13989396 A G 0.078839 1.0597e-04
20:13999918 A G 0.126549 1.0742e-05
20:14002621 G A 1.972934 -1.9390e-06
20:14013079 T C 0.066580 1.6223e-05
20:14017004 A G 0.293228 3.3220e-04
20:14020712 A G 0.801084 -3.2507e-05
20:14026110 C T 1.804820 -2.9846e-05
20:14054963 T C 0.064256 -1.4257e-04
20:14057568 T C 0.067680 4.5443e-05
20:14060528 T G 0.020439 -1.1901e-05
20:14061351 A G 0.060017 1.0527e-05
20:14067454 T G 0.029673 4.6691e-05
20:14069898 A G 0.086863 9.1592e-06
20:14077625 T C 0.070391 -6.2685e-05
20:14080114 C T 0.298398 8.8325e-06
20:14080338 G A 0.034652 -1.6322e-04
20:14100277 C T 0.045194 -1.4998e-05
20:14109488 A G 0.032990 1.7276e-05
20:14129065 G A 0.351447 3.5418e-05
20:14135671 A G 1.967299 -5.6586e-06
20:14142942 A G 0.514507 -2.4432e-05
20:14146332 A G 0.061513 8.0193e-06
20:14188396 G A 0.062977 3.2388e-05
20:14191572 A G 1.898285 4.5517e-05
20:14202012 C T 0.065824 7.2861e-05
20:14217495 G C 0.324994 -3.7612e-05
20:14228081 C T 1.764699 -6.8326e-05
20:14234321 G A 0.098788 8.2859e-05
20:14241269 A G 0.059287 -1.1335e-04
20:14243010 G T 1.491865 6.7930e-06
20:14245838 T C 0.406261 1.4880e-04
20:14245880 A C 1.964741 -4.9192e-05
20:14262828 T G 1.463854 1.9783e-05
20:14280596 C T 0.038848 1.8563e-05
20:14281428 A C 0.040822 3.6775e-05
20:14284986 T C 0.028209 7.9786e-05
20:14288800 T G 1.836524 -5.3495e-05
20:14290463 C T 0.037742 -4.8835e-05
20:14306773 G T 0.051114 4.7782e-05
20:14306896 A G 0.518986 2.9127e-04
20:14307019 G T 0.059949 -1.3811e-05
20:14307024 T C 0.023788 -8.1340e-05
20:14317347 C T 0.133774 -3.8846e-05
20:14327899 A G 1.078359 -4.9538e-05
20:14342271 G T 1.391775 8.8760e-06
20:14352704 A G 1.783554 -1.3835e-04
20:14353801 A G 0.056638 1.8578e-05
20:14358926 G A 1.961512 -8.9271e-05
20:14360976 C T 0.178666 -5.0591e-05
20:14363905 T C 0.035713 -3.5649e-05
20:14364927 T C 0.152729 5.9386e-05
20:14371534 G A 0.101797 1.1746e-04
20:14376421 C A 0.115789 1.3708e-05
20:14385961 G A 0.080407 4.6731e-06
20:14388215 T C 0.591980 -3.2013e-06
20:14389985 C A 0.034736 3.2362e-05
20:14390005 A G 0.073581 -3.6280e-05
20:14402312 A G 0.330125 -2.5121e-05
20:14409362 C T 0.094416 7.3873e-05
20:14421894 C A 0.436352 2.2346e-06
20:14431435 T C 0.053568 -1.4385e-05
20:14434250 G A 0.591418 -1.7844e-04
20:14435201 A C 0.049498 1.2330e-04
20:14459366 T G 0.074091 -2.7400e-05
20:14467744 T C 0.050757 -9.9610e-06
20:14476048 G A 0.304072 2.3317e-04
20:14477413 G T 0.035291 3.9433e-05
20:14477975 C T 0.030620 -1.3992e-05
20:14489658 G A 0.302455 -8.5497e-06
20:14501223 C A 0.408822 -6.6653e-05
20:14502953 G C 0.060339 -9.5336e-05
20:14506766 A G 1.567257 2.2430e-06
20:14507255 T C 0.025551 -1.9418e-05
20:14509143 A C 1.804138 -5.9842e-05
20:14509517 A C 0.026777 2.0110e-05
20:14509995 A C 0.061277 -1.2992e-05
20:14510045 T C 0.053107 2.2467e-05
20:14510068 A G 0.029770 -3.8136e-05
20:14513687 A G 1.625476 -6.8789e-05
20:14514261 A G 0.065863 -7.9353e-05
20:14517610 C T 0.129194 9.9639e-06
20:14520882 T C 0.291056 -6.5365e-05
20:14523969 G A 0.727860 -3.3168e-06
20:14537160 G A 1.248371 1.1360e-05
20:14542663 C T 0.021727 1.0390e-04
20:14543149 T G 0.021500 6.0759e-05
20:14547060 A G 0.072237 -4.2959e-05
20:14550380 A G 1.435431 -3.7010e-05
20:14572425 A G 1.372969 -2.1087e-05
20:14573967 A G 0.142472 -9.0113e-05
20:14583895 C G 0.020520 9.8724e-05
20:14596677 A G 0.061806 -3.2750e-05
20:14600877 T C 1.510524 -1.6309e-05
20:14609091 G A 0.031075 -2.2842e-05
20:14622728 G A 0.062471 -4.8135e-05
20:14626845 A C 0.818549 -3.8172e-06
20:14636950 A G 0.037858 9.6426e-06
20:14640546 G A 0.102089 -3.0138e-05
20:14644379 A G 0.166134 -5.3581e-05
20:14646516 G C 0.045272 1.0524e-05
20:14652403 T C 0.085354 -5.0850e-05
20:14652973 T G 0.143151 -1.5012e-05
20:14658870 T G 0.517146 2.0079e-05
20:14668243 T G 0.073091 -5.1995e-05
20:14670446 G A 0.038378 -1.4856e-05
20:14671202 A G 1.206290 8.9044e-06
20:14678135 T G 0.612266 -3.8267e-06
20:14679824 T C 0.020971 1.9228e-05
20:14684825 T C 0.022006 4.9235e-05
20:14688781 G A 0.095571 1.7409e-05
20:14710482 G A 0.241127 -1.5777e-06
20:14711738 T C 0.097684 2.5867e-06
20:14726581 T C 0.041387 -8.5924e-05
20:14734876 T C 0.126912 8.4619e-07
20:14740618 A G 0.049748 -1.6922e-05
20:14741693 T C 0.168412 7.4901e-05
20:14747046 C A 0.054207 6.9854e-06
20:14758111 T C 1.858057 3.1599e-05
20:14768075 G A 0.124835 1.4927e-05
20:14768374 T C 0.111745 1.0211e-04
20:14768906 C T 0.094568 -4.3911e-07
20:14780319 C T 1.634807 -1.7926e-05
20:14830596 G C 0.844584 -2.8039e-05
20:14833800 C A 1.345614 -2.4548e-06
20:14839080 C G 0.119083 3.8636e-06
20:14840134 A G 0.416456 2.5866e-06
20:14847134 A G 0.658209 -1.4750e-06
20:14860884 A G 1.752898 2.1496e-05
20:14867581 C T 0.251491 1.3578e-04
20:14878479 A G 0.025817 6.9399e-05
20:14879339 T C 0.055882 9.8934e-06
20:14883583 G A 0.093559 -2.9332e-05
20:14888151 A G 0.034334 -6.9212e-05
20:14888422 C T 0.052604 -2.3803e-05
20:14890023 G A 0.456281 -1.1217e-04
20:14891391 T G 0.130846 -3.1936e-05
20:14893490 A G 0.069518 -3.9906e-05
20:14897830 G C 0.022792 1.3337e-04
20:14906526 A G 0.125799 1.2563e-06
20:14911003 C T 0.124536 2.7226e-05
20:14915051 T C 1.233275 -8.1635e-06
20:14916657 G A 0.356887 -1.1597e-05
20:14928658 C T 0.322722 -6.9049e-05
20:14929281 A C 0.038592 -5.9775e-05
20:14931245 C T 0.447729 3.5429e-05
20:14936703 C T 0.126604 2.3479e-05
20:14940228 T G 0.078281 -1.9155e-05
20:14944545 C G 0.390100 2.3357e-05
20:14946077 T C 0.193161 7.1171e-05
20:14958405 C T 0.858323 6.5746e-06
20:14965447 A G 0.044347 -6.0953e-05
20:14984812 G A 0.045385 -7.8908e-05
20:14989136 A G 0.074344 2.1944e-06
20:14995003 C T 0.073026 3.1168e-05
20:14995343 T G 0.272737 -2.6167e-04
20:14996868 C G 0.308772 2.0792e-05
20:14999630 A G 0.071390 -3.4694e-05
20:15005527 T C 0.070770 -1.4954e-05
20:15009112 G T 0.096139 4.7716e-05
20:15009419 G A 0.020185 3.6427e-05
20:15010242 T C 0.092273 5.4515e-05
20:15016102 G A 0.086554 2.4506e-05
20:15017945 G A 1.967880 3.2623e-05
20:15020631 T C 0.374966 6.7623e-05
20:15024432 A G 0.048881 4.6379e-05
20:15025831 A G 0.301615 -1.3934e-04
20:15028413 C T 0.123053 5.5597e-05
20:15033929 A G 0.373557 6.7836e-05
20:15038587 T C 1.064850 1.7320e-05
20:15041494 G A 0.157669 8.3968e-05
20:15041578 A C 0.470491 -1.0537e-04
20:15042429 C T 0.035200 3.4477e-05
20:15043203 G A 1.448180 6.6362e-06
20:15056960 T C 1.317065 -2.1265e-05
20:15058620 T C 0.028485 1.3112e-06
20:15060998 T C 0.555306 -2.4521e-05
20:15061394 A G 1.508051 -6.2265e-05
20:15064141 A G 0.258096 -4.3221e-06
20:15064452 C T 1.251773 -4.4971e-05
20:15065709 G A 0.138000 -7.7600e-05
20:15066394 A G 0.062981 6.3902e-05
20:15066460 C T 0.100070 -5.7340e-05
20:15075433 G A 0.301303 2.1727e-05
20:15076610 T A 0.020546 -7.5271e-05
20:15078343 A G 0.124585 -5.5392e-05
20:15081464 C T 0.080793 8.5931e-06
20:15088999 G A 0.642669 -8.8039e-06
20:15090732 T C 0.166955 4.8614e-05
20:15093907 T C 0.044421 1.8372e-05
20:15094254 C T 0.061669 -1.8696e-04
20:15099245 G T 1.735578 -9.1186e-06
20:15102526 C T 0.113549 8.1140e-05
20:15105544 A G 0.045817 7.5052e-05
20:15110079 G C 0.084438 -9.0768e-05
20:15111045 G A 0.127354 4.2594e-05
20:15119797 C G 0.630182 -1.5561e-05
20:15120323 G A 1.191967 -7.7658e-05
20:15125837 A G 1.195261 -5.4279e-05
20:15140831 G C 1.728438 3.8996e-06
20:15146357 A G 1.043665 -5.2701e-05
20:15152311 T G 0.125831 5.2411e-05
20:15154317 A G 0.044058 -8.4816e-05
20:15156130 G A 0.165933 -1.5482e-06
20:15159356 T G 0.025950 3.3710e-05
20:15162263 T C 0.023032 3.6793e-06
20:15164690 G A 0.071981 1.3708e-05
20:15168947 A G 0.041598 -1.5215e-05
20:15177759 T G 0.326269 2.0529e-05
20:15180933 C T 0.221529 4.1459e-05
20:15181595 T C 0.023911 -4.7911e-06
20:15186580 C A 0.029712 2.6619e-06
20:15189967 A G 0.291202 -3.1114e-05
20:15191076 A G 1.230409 2.6942e-05
20:15197697 G A 0.139308 -2.6379e-06
20:15197971 A G 0.040517 1.6942e-05
20:15211056 A G 1.872893 -1.1632e-05
20:15211159 C T 0.527052 8.9597e-05
20:15218593 A G 0.174628 -7.3746e-05
20:15221699 C T 0.052208 -1.6759e-05
20:15227016 A G 0.025882 3.5953e-05
20:15229815 T C 0.234833 6.6327e-05
20:15233464 T C 0.079073 -3.7935e-05
20:15234201 A G 0.062270 4.7927e-05
20:15235072 A G 0.155692 5.9702e-05
20:15236542 T C 0.052984 -1.3270e-05
20:15237847 T C 0.805365 3.9602e-05
20:15239983 C T 0.185108 -1.3900e-04
20:15244765 A C 0.050764 4.6063e-05
20:15252715 A G 1.871653 2.3624e-05
20:15254475 C A 0.472098 -5.5991e-05
20:15254689 C G 0.896522 1.0727e-04
20:15254794 T C 0.405170 -1.0189e-05
20:15255145 T C 0.093448 -9.0780e-05
20:15258815 G T 0.096746 -2.0253e-05
20:15264521 T C 0.037239 -2.0977e-05
20:15267008 A G 0.086905 3.2505e-05
20:15267542 T G 0.238319 -8.0879e-05
20:15274419 G A 0.359431 8.1447e-05
20:15277072 A G 0.087583 -3.6030e-05
20:15281550 A G 0.473552 -5.1850e-06
20:15290797 G A 0.023197 -2.6127e-05
20:15291552 G A 0.366001 3.9499e-06
20:15291696 A G 0.116941 -3.9543e-05
20:15292300 T G 0.096548 -1.0819e-05
20:15296071 C A 0.098635 -1.8368e-05
20:15300435 G A 0.028069 6.5975e-06
20:15312723 C T 0.166020 -1.8300e-05
20:15313516 G A 0.329434 3.4920e-05
20:15323282 G A 1.198202 -1.7388e-06
20:15335754 C T 0.236161 -1.9549e-05
20:15335823 T C 0.031925 4.3336e-06
20:15344181 A G 0.652834 2.8481e-06
20:15354464 G A 0.335543 3.3963e-05
20:15356533 C A 0.115951 2.0417e-05
20:15356706 C T 0.116983 2.0696e-05
20:15358864 A G 0.163433 5.7476e-05
20:15359868 G T 1.797981 3.3671e-05
20:15363130 C T 0.697285 4.6549e-05
20:15363696 A G 0.105753 4.2350e-05
20:15366056 C A 0.144085 5.0776e-05
20:15369787 G A 0.116993 -6.4447e-05
20:15373162 G A 0.022759 -6.3040e-05
20:15374019 C T 1.885925 -2.5874e-05
20:15374120 G T 0.043347 -5.8362e-05
20:15376395 A C 0.068433 -3.2257e-05
20:15377114 G T 0.029374 5.3769e-05
20:15379676 G T 0.794271 -1.3099e-05
20:15386092 A C 0.291060 3.3393e-05
20:15386180 G A 0.099401 1.1523e-05
20:15387399 G A 1.471069 1.4463e-04
20:15390918 T C 0.897996 4.5696e-05
20:15392520 A G 0.308970 -6.1963e-05
20:15393915 C A 0.242263 -4.6736e-05
20:15394160 C T 1.912378 1.0533e-05
20:15394638 A G 0.059277 9.4220e-05
20:15395266 A G 0.075344 -6.2635e-05
20:15395359 G A 0.053019 -7.4346e-05
20:15397049 A G 1.658144 -7.7306e-05
20:15400290 A G 0.520635 4.0407e-05
20:15402820 T C 0.875918 5.5921e-05
20:15402870 G A 0.073396 3.9522e-05
20:15405526 G A 1.270527 -3.7994e-05
20:15405577 T G 0.071851 -1.8575e-05
20:15406124 T G 0.624853 1.6229e-05
20:15416547 A C 0.046070 9.2405e-05
20:15416755 G A 0.443474 1.0562e-05
20:15421770 T G 0.043912 -3.0737e-05
20:15428410 C T 0.096097 -1.3293e-05
20:15438832 A G 0.113140 1.7505e-05
20:15440032 G A 0.932862 -1.1360e-05
20:15440663 A C 0.048930 -7.0045e-05
20:15442520 A G 1.285698 1.6841e-05
20:15447158 A G 1.194872 1.3835e-05
20:15450622 G A 0.146620 3.4667e-05
20:15454181 A C 0.096551 8.8974e-05
20:15454466 G A 0.242743 6.6919e-05
20:15461606 A G 1.597906 1.3946e-04
20:15462611 C T 1.004447 3.5371e-05
20:15465947 C A 0.044006 -5.2332e-07
20:15466861 A G 0.093500 -2.6746e-05
20:15470764 T C 0.023655 1.8717e-04
20:15472878 C T 0.113770 1.5631e-05
20:15480588 C A 0.057073 -2.0730e-05
20:15482394 G A 0.289917 4.8667e-05
20:15482993 C T 0.071585 -7.9954e-05
20:15486020 T C 0.061968 -3.7153e-05
20:15492701 C T 0.850832 -4.0699e-06
20:15500880 T C 0.020961 4.9367e-05
20:15501953 A G 0.089807 -4.2690e-06
20:15503398 A G 0.666476 -1.4758e-05
20:15503664 T C 0.033600 4.1550e-06
20:15504687 G A 0.070744 -9.6685e-05
20:15507765 T C 0.148607 1.3479e-04
20:15509412 G A 0.038676 7.0374e-05
20:15525780 T A 1.936653 2.4010e-05
20:15528591 G A 0.308346 -4.0755e-05
20:15532942 A C 0.113410 2.2350e-05
20:15538292 T C 0.074039 4.3025e-05
20:15540043 C T 0.163888 -4.2718e-05
20:15540344 T C 0.026586 -1.4053e-04
20:15543234 A G 0.092105 -7.0517e-05
20:15544323 G A 0.144397 -2.6625e-05
20:15547561 G C 0.423908 6.9989e-06
20:15548187 C T 0.020620 5.6077e-05
20:15550306 G T 1.945153 -9.8392e-05
20:15551102 A G 0.024320 4.0445e-05
20:15552811 A C 1.973748 -1.8338e-04
20:15553902 T G 1.649206 -9.5635e-06
20:15554753 G A 1.659082 -1.0469e-05
20:15557909 G A 1.888732 -8.3317e-05
20:15558011 G A 0.049722 6.4282e-06
20:15558837 G A 1.826018 -3.8138e-05
20:15559611 T C 0.534988 1.0040e-05
20:15561104 C T 0.044188 -5.2093e-05
20:15561894 T C 0.535841 -1.0773e-05
20:15562149 A G 0.786053 -5.3004e-06
20:15563026 C T 0.121638 -8.0114e-06
20:15563680 A G 0.028679 -4.9578e-06
20:15565140 G A 0.097353 6.1833e-05
20:15571167 G T 0.053357 -8.2446e-05
20:15572198 A G 1.321910 3.7246e-05
20:15572666 A G 0.071235 -3.9631e-05
20:15575150 A G 0.029082 3.7809e-05
20:15575550 C T 0.032058 -9.6562e-05
20:15577007 A G 0.175478 -1.4456e-06
20:15583516 A G 0.045875 -5.9584e-05
20:15585543 T C 0.035739 -1.5770e-05
20:15585983 G A 0.865369 -1.1994e-05
20:15587248 A G 1.955024 9.3014e-06
20:15590488 A G 0.027196 8.3199e-05
20:15590588 G A 0.029630 8.0547e-05
20:15591869 A G 0.094098 3.0600e-05
20:15592014 C T 0.291537 2.8960e-05
20:15595397 G A 0.050919 -7.0687e-05
20:15597178 T C 0.756053 2.1589e-06
20:15598817 T C 0.048670 -8.3464e-06
20:15599531 A G 0.232535 8.8525e-05
20:15600204 T C 0.266820 -1.0523e-04
20:15600897 A G 0.029653 -1.2464e-05
20:15606421 C T 0.238754 8.3589e-05
20:15606452 C A 0.108768 1.5753e-05
20:15609292 C G 0.249394 -4.0326e-05
20:15614541 A C 0.045119 -2.2968e-05
20:15614621 A G 0.021558 -2.8033e-05
20:15617180 T C 1.685100 5.7597e-06
20:15619549 C T 1.698401 -6.2232e-06
20:15619659 G A 0.508947 -8.6298e-06
20:15624156 G A 1.107704 1.1190e-06
20:15631653 C T 0.075100 -3.6891e-05
20:15632993 C T 0.319950 -5.4687e-05
20:15633116 G A 0.077421 -9.3983e-05
20:15633808 G T 0.118058 2.1558e-05
20:15634819 C A 0.810107 5.9164e-06
20:15636722 C T 1.099667 -3.2297e-05
20:15639525 G A 1.115997 -1.8378e-05
20:15644956 G A 0.118587 -5.1434e-05
20:15646981 C A 0.982648 1.4332e-05
20:15650771 C T 0.122855 1.9021e-05
20:15650897 C T 0.023126 2.3160e-06
20:15652202 C T 0.146643 -8.7777e-07
20:15654234 C G 0.922511 -1.2779e-05
20:15655313 G A 1.933540 -6.9765e-05
20:15656007 A G 0.023464 -1.1235e-05
20:15656090 G T 0.046346 -2.2310e-05
20:15656143 C T 0.522517 2.0322e-05
20:15657595 A G 0.344433 -1.8412e-05
20:15658091 C T 0.032750 -2.3910e-05
20:15658199 T G 0.033655 -4.0954e-05
20:15662298 C G 0.031003 -2.1475e-05
20:15663151 C T 0.056856 2.3251e-05
20:15663847 T G 0.076850 -4.0432e-05
20:15664896 C G 1.711138 -4.0115e-07
20:15669073 G A 0.228881 1.2853e-05
20:15671749 A G 0.059618 2.3269e-05
20:15671854 G T 0.089726 -3.6457e-05
20:15685341 A G 0.313984 -9.3806e-06
20:15687866 A C 0.377643 -7.6837e-06
20:15688871 A C 0.185982 5.0677e-05
20:15691125 T C 1.058193 1.6127e-05
20:15691180 T G 1.627871 1.6873e-04
20:15693355 A G 0.075055 2.2809e-05
20:15693977 G A 0.105117 -2.5246e-05
20:15694503 G A 1.193658 1.8807e-05
20:15696442 A G 1.842811 9.8441e-05
20:15696848 T A 1.766442 4.8376e-05
20:15697294 T C 0.058453 -6.5984e-06
20:15701814 G A 1.605057 1.8273e-05
20:15706717 A C 0.159519 2.3592e-05
20:15709211 G C 0.118924 -6.2459e-05
20:15710357 T C 1.483396 2.0741e-05
20:15716517 G T 1.844210 3.1622e-05
20:15718470 A G 0.040186 -1.4005e-04
20:15719984 T G 0.093254 -5.5896e-05
20:15720025 A G 0.299411 5.3364e-06
20:15720962 G A 0.740051 1.5170e-05
20:15722035 T C 0.027745 -6.7092e-05
20:15724399 C T 0.343332 1.2419e-05
20:15729314 C T 0.362469 -1.0782e-05
20:15734700 G A 0.246992 -1.4012e-05
20:15736793 G A 0.022597 -5.9880e-05
20:15737042 A G 0.167478 3.2040e-06
20:15746833 G T 0.036573 -8.9462e-05
20:15747170 T C 0.293296 1.4757e-05
20:15751000 G A 0.807644 -2.1178e-05
20:15755104 A G 0.065113 -2.6877e-04
20:15755890 C A 0.034580 -9.0457e-06
20:15756007 T C 0.025950 -1.8206e-06
20:15756176 G A 0.440468 -1.3461e-04
20:15756694 T C 0.077973 -5.2150e-05
20:15760969 G A 0.472536 -4.5489e-05
20:15785661 A C 0.196381 -1.2213e-05
20:15798618 T C 0.043250 5.1994e-07
20:15799593 C A 0.432308 -8.7756e-06
20:15802809 C T 0.106922 1.8178e-05
20:15804432 T C 0.591308 -3.0793e-05
20:15804803 G C 0.400104 -4.8433e-05
20:15807441 C T 0.159269 -8.5660e-05
20:15813491 T C 0.065733 -2.0317e-05
20:15814392 G T 1.308632 -9.0487e-06
20:15814825 T C 0.031659 -4.9932e-05
20:15822996 A G 1.638164 1.0961e-05
20:15823894 T G 0.659271 -2.8668e-05
20:15824414 A G 0.093403 3.2187e-05
20:15825803 T C 0.466009 6.3503e-05
20:15826445 T C 0.031867 -4.9317e-05
20:15841573 C T 0.039533 -7.0198e-05
20:15844418 G A 0.128236 -4.8250e-05
20:15848434 A G 0.070267 2.6926e-06
20:15848436 C T 0.098184 -3.0884e-05
20:15849473 T G 0.051202 1.3177e-05
20:15858977 A G 1.615599 -2.0122e-05
20:15860386 A G 0.362057 7.5443e-06
20:15860966 G A 0.184823 -1.5273e-05
20:15867605 T G 0.046856 -5.7906e-05
20:15869977 A G 0.042295 5.3555e-05
20:15883156 C G 0.474045 5.5891e-05
20:15890634 G T 0.082254 -1.4022e-04
20:15904145 T C 0.021341 3.7285e-05
20:15912757 T C 0.041231 -6.4503e-05
20:15923008 A G 1.516425 -2.8747e-05
20:15937907 C A 0.105263 -1.3476e-06
20:15938555 C G 0.077713 1.9790e-05
20:15942876 C T 1.456340 -2.8459e-06
20:15947447 C T 0.171174 1.0604e-05
20:15954795 A G 0.023759 -4.6405e-05
20:15958081 C T 0.030056 6.8495e-05
20:15959530 T G 0.094305 -1.4969e-06
20:15959908 G A 1.021302 3.7393e-05
20:15959943 A G 0.374829 -2.0689e-05
20:15962105 T G 0.353959 4.5836e-05
20:15967390 T C 0.365426 -1.4929e-05
20:15969603 A G 0.875642 3.9716e-05
20:15970094 T C 1.416511 5.1174e-06
20:15971823 G C 0.180863 -3.5655e-05
20:15980838 G A 0.397153 -6.8457e-05
20:15980941 G A 0.027229 1.0049e-05
20:15981785 T C 0.151476 -3.3774e-05
20:15983051 T G 0.483851 4.5756e-05
20:15991007 G A 0.784687 7.3725e-05
20:15994372 A G 0.169678 -1.9143e-04
20:15999954 A G 0.060913 -5.6693e-05
20:16000249 C G 0.082494 4.1872e-05
20:16001328 T C 0.512926 -3.9830e-06
20:16005757 A G 0.321294 -4.0783e-05
20:16008011 G A 0.312543 1.5260e-05
20:16010855 A G 0.024145 -3.1108e-05
20:16011595 C T 0.046340 8.3274e-05
20:16012937 A G 0.040572 -4.4266e-05
20:16014931 A G 0.022827 -2.9245e-05
20:16015163 T C 0.614044 1.2258e-05
20:16017518 G A 1.701569 1.1084e-04
20:16018619 A G 0.028141 6.1677e-05
20:16019675 A C 0.255687 1.2157e-05
20:16023243 G A 0.048625 1.0437e-04
20:16025289 T G 0.126672 -2.2230e-05
20:16027036 C T 0.500784 -4.7184e-05
20:16028569 C T 1.751989 2.3515e-05
20:16031427 C G 0.094185 -5.2473e-05
20:16032383 T C 0.082922 4.1615e-05
20:16032866 T C 0.056742 -7.5194e-05
20:16032947 G A 0.122014 2.4607e-05
20:16033060 T C 0.290384 2.6503e-05
20:16033116 A G 1.492309 7.6721e-06
20:16034378 T C 1.023996 -1.6299e-05
20:16034611 T G 0.688479 -2.7324e-05
20:16036666 C T 0.178646 -2.5063e-05
20:16040896 C G 0.244045 2.5640e-05
20:16043747 C T 0.144378 -1.5226e-05
20:16045679 G A 1.670004 1.0110e-04
20:16046356 C G 0.897421 3.3833e-05
20:16055088 T C 0.511690 8.1914e-06
20:16058992 C A 0.488135 -4.6672e-05
20:16059405 C T 0.116633 -1.9589e-05
20:16061147 C T 0.048930 -2.9079e-05
20:16063312 T C 0.027641 1.3005e-05
20:16069695 A G 0.304322 -3.9049e-05
20:16074195 T C 0.150603 -2.9598e-06
20:16074334 T C 0.041065 -3.6172e-05
20:16075563 C T 0.202739 -1.3404e-05
20:16075721 T C 1.108723 7.6929e-05
20:16076022 G A 1.024574 1.7309e-05
20:16076419 C G 0.067901 4.6171e-05
20:16076569 C G 1.080267 -5.0952e-05
20:16080560 T C 0.915085 -4.1082e-05
20:16081996 G A 0.085568 5.0260e-06
20:16083696 A G 0.126899 -1.3341e-04
20:16090340 G A 1.185829 1.2710e-04
20:16091259 T C 0.021211 -1.7717e-05
20:16091715 C T 0.100852 -5.0883e-05
20:16092392 T C 0.181694 4.9890e-05
20:16096535 G T 0.051533 2.2383e-05
20:16104148 T C 1.678846 -8.2848e-06
20:16104247 G A 0.152440 3.0851e-05
20:16106179 G A 0.083773 3.1088e-05
20:16108094 T A 0.094792 5.7696e-05
20:16130181 A G 0.181003 1.8779e-05
20:16138249 G A 0.671030 -1.0532e-04
20:16139884 A C 0.143926 4.6839e-05
20:16140831 G A 0.023665 -9.6455e-05
20:16140998 T C 0.118577 -1.0227e-04
20:16144345 A G 0.360515 -9.6437e-06
20:16145275 T C 0.180386 -3.7385e-05
20:16148952 T C 0.831711 -5.9808e-06
20:16150464 C T 0.661488 -2.2259e-05
20:16151886 G T 0.577153 2.8347e-05
20:16152550 T C 0.391707 -6.0645e-05
20:16154876 A C 0.050962 1.8343e-04
20:16156984 C T 0.048644 -4.8926e-05
20:16158244 C G 0.040718 -9.7769e-06
20:16160428 A G 0.203791 -5.7103e-05
20:16166527 C T 0.032763 -1.3619e-05
20:16168193 C T 0.091894 -4.1437e-05
20:16177027 G T 1.893708 1.5619e-05
20:16182800 T C 0.369941 7.6911e-05
20:16184748 C T 0.031792 -1.3217e-06
20:16187524 A G 1.043110 -6.6359e-05
20:16189993 G C 0.040673 1.5988e-04
20:16191519 C T 0.395949 2.6143e-05
20:16192329 C T 0.035606 1.6074e-05
20:16195368 C T 0.857869 4.1476e-05
20:16195797 G A 0.123108 -1.6051e-05
20:16197404 T C 0.526523 2.8501e-06
20:16198482 C T 0.062857 -3.7543e-05
20:16202121 C A 0.042737 2.9648e-05
20:16202670 T C 1.522835 1.5296e-05
20:16204352 C G 0.056405 3.5203e-05
20:16206763 C A 0.273860 -3.4634e-05
20:16212519 A C 0.021396 2.3307e-04
20:16213138 C T 0.040147 5.3320e-05
20:16213705 A G 1.796180 -1.0058e-05
20:16213805 C T 0.087090 -1.9630e-05
20:16220389 C T 1.102319 3.6363e-05
20:16223957 C T 0.317185 1.0460e-05
20:16237582 G T 0.027543 1.5227e-05
20:16240118 T C 0.110518 -5.3722e-05
20:16245200 A G 0.116354 7.4915e-05
20:16247239 T C 0.329376 2.9420e-05
20:16250154 T C 0.265421 7.4060e-06
20:16257484 A G 1.121122 1.1684e-06
20:16259471 T C 0.333212 -5.5432e-05
20:16262599 G A 0.040475 8.0772e-06
20:16263044 A G 0.067301 -3.6335e-05
20:16268507 C T 0.854288 1.0842e-05
20:16270972 G A 0.586105 1.0858e-05
20:16299019 C T 0.495065 -5.0250e-05
20:16311310 C T 1.314280 -4.7581e-05
20:16312851 G A 0.111034 -1.0922e-05
20:16325865 A C 0.294500 -1.1555e-05
20:16333924 T C 0.034788 -4.4747e-05
20:16340425 T C 1.173842 -5.6554e-05
20:16348291 G T 0.071257 4.4057e-05
20:16350498 G A 1.939908 -8.6312e-06
20:16354949 A C 0.034661 -4.1966e-05
20:16359650 T C 0.419731 -1.8686e-05
20:16360219 T C 0.034762 -3.7316e-05
20:16362089 T C 0.042260 2.9752e-05
20:16367806 T G 0.304247 -5.3516e-05
20:16388535 C T 0.063094 8.1729e-05
20:16391849 T C 0.039231 -4.6772e-06
20:16394797 T G 0.829647 -6.7984e-05
20:16398879 A G 0.168503 -2.5438e-06
20:16408022 A T 0.027160 -6.7618e-05
20:16410060 A G 1.935218 9.2853e-06
20:16421353 A C 0.365355 -1.3273e-05
20:16423618 C T 0.061997 7.3442e-05
20:16431797 G A 0.072117 2.5980e-06
20:16451642 C A 0.431763 3.9618e-06
20:16452047 C T 0.080488 3.5886e-05
20:16456611 A G 0.517921 1.5349e-05
20:16459309 A G 0.388335 -2.4719e-05
20:16460715 T G 0.157283 4.5596e-05
20:16467350 G A 0.766092 -2.4044e-05
20:16467526 G A 0.156117 3.3437e-05
20:16469519 A G 0.029329 2.4657e-05
20:16472825 A G 0.914296 -7.4607e-06
20:16475205 T C 0.043685 2.8281e-05
20:16479717 C T 0.170357 4.0004e-05
20:16484173 A G 0.051468 -6.1739e-05
20:16494919 A G 0.613509 -7.1933e-05
20:16506016 T C 0.132988 -1.0524e-04
20:16513342 G A 1.511725 4.8576e-05
20:16528451 C T 0.137613 -8.3204e-05
20:16528914 T C 0.390516 8.7207e-06
20:16532541 T C 0.683929 2.4835e-05
20:16543987 A G 0.026456 -2.2636e-05
20:16545359 A T 0.857352 4.6242e-05
20:16546192 A G 0.076132 4.1105e-05
20:16552964 A C 0.256473 3.0124e-05
20:16555386 T C 0.407248 3.1163e-05
20:16562007 A G 0.260829 4.9301e-05
20:16562574 G A 0.048537 -1.9645e-05
20:16564210 A C 1.562612 7.6327e-05
20:16586131 A G 0.043409 7.3433e-05
20:16588308 T C 0.550171 1.1328e-05
20:16588347 T G 0.092131 -6.5965e-05
20:16588595 G A 0.129015 1.2125e-05
20:16597324 A C 0.549220 4.0754e-06
20:16605010 C T 0.166598 5.1413e-05
20:16605771 T C 1.446664 -4.6449e-06
20:16612845 T C 0.068816 -7.4864e-06
20:16613575 A G 0.152940 -6.2656e-06
20:16620994 A G 0.060043 2.8649e-05
20:16623093 C T 0.249689 2.7845e-05
20:16623216 C T 1.061442 8.2209e-06
20:16625371 C T 0.353826 4.3646e-06
20:16636212 T C 0.047112 -3.1882e-05
20:16637008 A G 0.124157 4.4177e-05
20:16641481 A C 0.128613 7.4043e-06
20:16642372 T C 0.035638 -5.2470e-05
20:16647112 C T 0.814275 1.4519e-06
20:16647469 G A 0.710654 3.5338e-05
20:16653029 T C 0.415894 4.0117e-05
20:16654521 T C 1.094471 1.4727e-05
20:16658506 T C 0.291180 2.3868e-05
20:16659946 A C 0.282400 2.2059e-05
20:16660162 G A 0.108541 9.1555e-06
20:16662559 T C 0.088807 1.8091e-05
20:16666047 G A 0.025463 3.8678e-05
20:16666663 G A 1.077434 2.6620e-05
20:16672698 A C 0.195423 8.4497e-05
20:16681577 C T 0.551690 -7.2796e-06
20:16682047 C T 0.051620 1.3611e-05
20:16684579 A G 0.280034 1.1093e-05
20:16691770 A G 0.042604 7.7019e-05
20:16692106 C T 0.153027 1.1271e-05
20:16695588 C G 0.085675 -2.8945e-04
20:16696462 G A 1.203009 1.2791e-05
20:16702575 A G 0.637475 4.6778e-05
20:16702950 T C 0.113011 -1.3293e-05
20:16705102 T G 1.379769 1.7159e-05
20:16709648 T G 0.040264 4.0267e-05
20:16709853 C T 0.255223 2.2648e-05
20:16710922 T C 0.021568 2.7858e-05
20:16711212 T C 0.248712 2.1570e-05
20:16711313 T C 0.075295 -1.7715e-05
20:16715064 A G 0.293036 1.2098e-04
20:16717293 T C 0.773249 5.8124e-05
20:16717640 T C 0.201039 -2.9539e-05
20:16721653 C T 0.051981 -1.7695e-04
20:16724500 C A 0.082708 -4.8651e-05
20:16724770 T C 1.048660 2.9172e-05
20:16725578 A G 1.247070 -1.0643e-05
20:16725846 T C 0.243931 -9.8674e-05
20:16726350 T C 0.122362 4.2247e-05
20:16727996 G A 0.354553 3.5710e-05
20:16729048 C T 0.084799 -2.5091e-05
20:16729138 C T 0.354056 3.3719e-05
20:16730479 T C 1.197971 1.4738e-05
20:16731951 A G 0.077531 -6.5677e-05
20:16733414 A G 0.053334 6.0322e-05
20:16734527 T C 0.311845 -2.8531e-05
20:16734805 T C 0.033447 -8.7976e-06
20:16735422 A G 0.213928 4.8117e-05
20:16738747 G C 0.071462 -7.9399e-06
20:16739385 C T 0.053805 5.9542e-06
20:16739676 C G 0.182113 -2.4001e-05
20:16740242 A G 1.483783 -4.6382e-05
20:16740421 C T 0.218634 1.0210e-05
20:16740702 A G 1.205644 -6.9000e-05
20:16741159 A G 1.266976 -9.9252e-05
20:16742329 T C 1.825765 -1.9179e-04
20:16742358 G A 0.058771 3.2511e-05
20:16744526 A C 0.049689 -6.1843e-05
20:16745211 T C 0.142842 -2.8248e-05
20:16747003 G A 0.029734 -1.5408e-06
20:16747222 G A 1.436411 -1.4514e-04
20:16767120 A G 0.074240 -2.4688e-05
20:16777212 C T 0.075207 -1.6071e-05
20:16779973 A G 0.027238 1.1552e-05
20:16780700 C A 0.629183 -7.0989e-05
20:16781008 A G 0.335065 -6.0099e-05
20:16785600 C T 0.059472 2.9569e-05
20:16787974 C T 0.784524 -1.8892e-05
20:16791031 C T 0.073075 -2.2958e-05
20:16795743 T C 0.141541 -1.2162e-04
20:16801745 T C 0.142820 2.5060e-05
20:16809627 A G 0.798679 1.8215e-05
20:16810558 A G 0.045262 7.9595e-05
20:16811167 G T 0.137847 6.9253e-06
20:16812087 A G 0.030108 -2.2375e-05
20:16813302 T C 0.473150 -1.0172e-05
20:16821830 T C 0.040374 -1.3499e-05
20:16829853 G A 0.067398 -2.1002e-05
20:16831676 G A 0.960879 -3.3746e-05
20:16844694 A G 0.492867 -3.5235e-05
20:16851411 T C 0.857330 -2.7293e-05
20:16854470 G A 0.708957 7.2944e-06
20:16856681 A G 1.716036 -2.4637e-05
20:16857152 A C 0.628141 1.6592e-05
20:16859716 C T 0.323098 -1.2810e-04
20:16866777 C G 1.510563 -2.0778e-05
20:16874257 G A 0.047135 4.8935e-05
20:16877845 A G 0.416927 -1.3987e-05
20:16877989 C T 0.115932 9.6068e-05
20:16899568 C A 0.265499 -4.3875e-05
20:16901388 T C 0.774294 -3.1304e-05
20:16931050 G A 1.952203 3.1685e-04
20:16935491 G A 0.050906 1.4649e-05
20:16937771 A C 0.499580 4.4076e-05
20:16938784 C T 0.679427 4.8150e-06
20:16948875 G A 0.354572 -2.6227e-05
20:16951692 G A 0.045285 1.6923e-04
20:16953012 G A 0.431714 4.2031e-05
20:16955890 C A 1.953255 2.7713e-04
20:16959489 G A 0.452808 -1.3432e-06
20:16963615 T C 0.050822 3.6851e-05
20:16963721 T C 0.162723 -4.2706e-06
20:16964394 C T 0.059592 4.1338e-05
20:16967730 C T 0.039131 6.2688e-05
20:16968836 G A 0.495042 -9.3845e-06
20:16977710 A G 0.576381 -1.5350e-05
20:16977871 C T 0.320635 -1.3473e-05
20:16978242 G A 0.144949 -8.1567e-05
20:16981186 T C 1.817939 7.5670e-05
20:16984929 T C 0.678619 -9.7549e-06
20:16986879 T G 0.498661 -2.2118e-05
20:16992523 G A 0.020228 4.7473e-05
20:16994337 G A 0.230935 -1.2923e-05
20:16995693 C T 0.203181 -1.3704e-04
20:17003560 C T 0.046823 2.2864e-05
20:17006201 T C 0.071981 -1.9742e-05
20:17009925 G A 1.408056 -4.4077e-05
20:17015232 G T 0.057437 4.7227e-05
20:17015433 G C 0.046872 6.8756e-05
20:17022166 T C 0.408637 -3.0858e-05
20:17028380 C A 1.138461 -8.6637e-06
20:17037976 C T 0.138938 -4.7114e-06
20:17039959 T C 0.782385 -7.4522e-06
20:17041076 T G 0.088401 -2.2404e-05
20:17063370 G A 0.640085 -5.4098e-05
20:17064369 G T 0.368289 -7.0907e-05
20:17068415 G T 0.070559 1.2436e-04
20:17069087 G C 0.052821 6.4375e-06
20:17069246 A G 1.860196 2.2653e-05
20:17072239 T C 0.175881 6.0436e-06
20:17084763 C T 0.054152 -1.4225e-05
20:17086030 C A 0.020507 4.8457e-07
20:17092041 C T 0.263714 -8.9763e-06
20:17111967 A G 0.350512 2.1776e-06
20:17122593 G A 1.286548 -2.8153e-06
20:17124454 G A 0.020114 4.2939e-05
20:17130079 T G 0.027365 5.1951e-05
20:17131925 G T 0.251728 6.0008e-05
20:17133350 A G 0.069492 6.0374e-05
20:17143375 G A 0.300764 2.1067e-05
20:17148809 A G 0.072487 1.9854e-05
20:17152872 C T 0.076603 7.0934e-05
20:17153796 T G 1.845973 1.8798e-05
20:17169379 C T 0.029368 5.4398e-05
20:17181267 A G 0.097661 -3.1525e-05
20:17183484 T G 0.316396 1.5749e-05
20:17187351 G C 0.142183 -9.6858e-06
20:17189360 G A 0.071838 2.0684e-05
20:17190014 G A 0.036258 -5.2594e-06
20:17190191 T G 0.170743 3.6981e-05
20:17194831 A G 0.145903 -1.5607e-05
20:17195065 C T 0.443289 -2.4200e-05
20:17196608 T C 1.458748 -4.2418e-05
20:17201851 C T 0.103981 -7.1750e-06
20:17206970 G C 0.134621 5.4543e-05
20:17211578 C T 0.781866 -3.6577e-06
20:17214050 A G 0.122602 -2.6823e-06
20:17225582 T A 0.139476 -1.6665e-05
20:17232210 G A 0.055619 1.6834e-05
20:17238538 T C 0.054136 -1.0728e-05
20:17239697 C T 0.986715 -8.2301e-06
20:17242137 C T 1.781152 -1.5990e-05
20:17251533 C G 0.135448 3.3968e-05
20:17264604 A G 0.512115 -3.6793e-05
20:17272251 A G 1.453428 1.2204e-05
20:17287844 C A 0.378536 -4.1988e-06
20:17288277 G A 0.165046 9.1685e-05
20:17292244 T C 0.043827 -8.2970e-05
20:17294458 T C 0.025684 6.9800e-05
20:17311800 C T 0.487009 4.0809e-05
20:17314277 T C 0.121028 -2.5447e-05
20:17315826 A G 1.286262 2.0050e-05
20:17316930 G A 1.768016 4.1574e-05
20:17319814 A G 0.052182 1.7282e-05
20:17324003 T C 1.893435 3.5542e-05
20:17327785 T G 0.024794 2.1233e-05
20:17330080 C T 0.460218 -6.3516e-05
20:17336549 T G 0.035148 1.1977e-04
20:17337736 C G 0.036447 -6.0205e-05
20:17357573 A G 0.329833 2.7651e-05
20:17360322 G A 0.032506 2.7204e-05
20:17362001 A G 0.043837 -1.4174e-04
20:17368542 T C 0.361424 -8.7871e-05
20:17368967 G A 0.815901 1.8463e-05
20:17374513 G A 0.088177 -1.8961e-05
20:17398188 A G 0.095435 -1.8863e-05
20:17408836 G A 0.044460 -8.6417e-05
20:17410843 C T 0.161119 3.7339e-05
20:17416197 T G 0.049319 -3.1352e-05
20:17418997 C T 0.029689 4.7410e-05
20:17422063 C T 1.307129 -3.9239e-05
20:17424339 T C 0.110787 -5.3594e-05
20:17425502 G A 0.046502 -9.0622e-05
20:17432333 T G 0.255132 -2.8664e-04
20:17440590 A G 0.097324 -2.2725e-05
20:17443747 T C 0.069112 -1.0267e-05
20:17444505 A C 0.043808 5.3957e-05
20:17447354 A G 0.778552 3.8668e-05
20:17451220 G A 1.799218 -1.1273e-05
20:17451285 G A 1.210412 1.3140e-05
20:17454126 C T 0.081946 -2.6731e-06
20:17455020 A G 0.540408 3.6080e-05
20:17456954 T C 0.186108 -3.7787e-04
20:17459905 A G 0.267736 2.0733e-06
20:17460781 G T 0.072296 1.4928e-04
20:17463347 C T 0.078787 1.5706e-05
20:17470415 T C 0.343631 1.1509e-05
20:17471061 G A 1.049430 -6.6209e-05
20:17477592 T C 0.471747 9.0305e-06
20:17477781 A G 0.036953 6.5522e-05
20:17482358 A G 0.020406 6.9873e-05
20:17483253 A G 0.053191 -3.0820e-05
20:17483624 C T 0.516545 1.8976e-05
20:17484628 T C 0.172771 -5.9452e-04
20:17487079 C T 0.044574 -8.6307e-05
20:17487606 T C 0.126201 2.8492e-06
20:17487650 G A 0.211276 8.4765e-05
20:17488699 A G 0.051364 -7.4175e-05
20:17490171 A G 0.891566 -2.9014e-06
20:17490412 T C 0.143676 1.1725e-04
20:17490923 G C 0.043178 -1.0065e-04
20:17491216 A G 0.163667 2.5958e-05
20:17491882 G A 0.398637 1.9131e-05
20:17492960 A G 0.032974 9.6497e-06
20:17494999 C T 0.062455 1.1484e-04
20:17500435 T C 0.060488 -1.2563e-05
20:17504005 A G 0.039400 -2.0989e-05
20:17504581 A G 0.055639 3.0195e-05
20:17505136 A G 0.077700 3.4369e-04
20:17505226 T C 0.840721 2.0460e-05
20:17506678 G A 0.093867 -3.6532e-05
20:17506948 A G 0.183216 3.3138e-04
20:17508795 C T 0.055830 1.7787e-06
20:17509014 A G 0.097080 6.8942e-05
20:17512360 C T 0.059225 -7.2773e-05
20:17514152 G A 0.229718 1.6785e-04
20:17515122 T C 0.025379 -3.4782e-05
20:17523352 C T 0.129804 -3.9639e-06
20:17524058 G A 0.485957 -3.8173e-05
20:17526348 G A 0.209747 8.4647e-05
20:17536869 T C 1.001461 -2.5003e-05
20:17538157 A G 0.052347 9.5046e-05
20:17539746 A G 0.079622 6.0125e-06
20:17539858 G A 0.047576 -2.3188e-05
20:17551427 T C 0.574138 -2.3767e-05
20:17558996 T G 0.059719 -4.1980e-05
20:17559246 A G 0.046258 -2.1106e-04
20:17563241 C T 0.187501 1.2275e-04
20:17567578 A G 0.605794 -1.9495e-05
20:17593315 T C 0.313092 -4.5618e-05
20:17594729 A G 0.364008 -1.6567e-04
20:17596155 A C 0.311290 -6.3847e-05
20:17597045 T C 1.519707 1.1219e-05
20:17597074 A G 0.047826 -1.7500e-04
20:17598099 T C 0.027797 -4.6273e-05
20:17600357 A G 1.449715 3.5626e-05
20:17602571 G A 0.118058 -9.2111e-06
20:17602887 G C 0.499184 -3.7292e-06
20:17603956 T C 0.072779 6.3732e-06
20:17605269 T C 0.045788 -1.2487e-04
20:17607788 A G 0.392613 -5.4683e-05
20:17618564 A G 0.048073 -1.5773e-04
20:17618920 T C 0.021802 -3.0019e-06
20:17619973 A G 0.027482 4.1680e-07
20:17620609 A G 0.053139 2.7584e-05
20:17621201 T C 0.137078 -7.5414e-05
20:17622676 T C 0.395703 1.7462e-05
20:17629162 A G 0.836648 3.5106e-05
20:17632184 A G 0.033821 -1.7441e-05
20:17633799 C T 0.338116 -6.4383e-05
20:17639366 C T 0.129616 1.8252e-05
20:17641928 C T 0.727061 6.3366e-05
20:17643014 T C 0.149068 -7.8831e-05
20:17651515 A G 0.102209 -4.1211e-05
20:17668733 T C 0.059212 1.0837e-04
20:17669186 A G 1.182872 -5.6732e-05
20:17670934 G A 0.769474 -1.0813e-05
20:17672583 G T 0.044963 -8.9406e-05
20:17675130 C T 0.259235 6.1053e-05
20:17677670 C T 1.769746 -2.4787e-05
20:17680544 T C 1.464827 3.1556e-06
20:17681135 T C 0.429530 -6.2184e-05
20:17681410 T C 0.296172 -3.2013e-05
20:17685319 C T 0.057797 5.0370e-05
20:17705677 G A 1.914546 -1.8047e-05
20:17712357 A G 0.422522 -2.7324e-05
20:17714723 G A 0.143112 -1.8203e-05
20:17721590 T C 0.295477 3.5162e-05
20:17724911 T C 0.541047 -1.2454e-05
20:17732391 C A 0.052915 -4.4295e-05
20:17734643 C T 0.414336 -2.4630e-05
20:17736900 T C 0.083059 1.1893e-05
20:17737381 G A 0.241896 -2.0842e-05
20:17740273 C T 0.022123 -1.7432e-05
20:17747099 T C 0.232604 2.8929e-05
20:17752011 C T 0.478563 -1.3753e-06
20:17753526 G T 1.117996 -1.7222e-04
20:17763295 A G 0.408789 -1.6472e-04
20:17769540 A G 0.874811 -7.0337e-06
20:17773838 G A 1.285318 -1.1194e-04
20:17775584 A G 0.038267 -1.2576e-05
20:17778004 A G 0.183245 -6.1257e-05
20:17779549 A C 0.545906 8.5739e-06
20:17781816 T C 0.094140 1.9879e-05
20:17784986 C T 0.097256 -8.3046e-06
20:17787078 T C 0.269884 -5.6594e-04
20:17790556 G C 0.363352 4.6890e-05
20:17790557 A G 0.037501 -1.0541e-04
20:17793047 G A 0.182843 -1.8426e-05
20:17800460 G A 0.115744 1.7232e-05
20:17803149 C T 0.398471 4.7376e-05
20:17805955 G A 1.913244 -1.2323e-04
20:17809167 A C 0.515182 5.3432e-06
20:17810794 T C 0.039598 5.4878e-05
20:17813094 T C 0.587559 -4.8627e-05
20:17813603 T C 0.044100 1.1715e-04
20:17814026 C A 0.188724 -1.3936e-05
20:17818120 T C 0.096412 -1.8218e-05
20:17818141 G A 0.578990 -7.6470e-06
20:17823708 T C 0.042399 1.3024e-05
20:17825143 C T 0.697765 -4.6429e-06
20:17827073 T C 0.104643 1.5992e-06
20:17828822 T C 0.049108 3.8214e-05
20:17832405 C G 0.804184 -7.0671e-05
20:17834953 G A 0.115192 -1.5541e-04
20:17837293 T C 0.493763 1.1430e-05
20:17838452 C T 0.187166 -2.3396e-04
20:17840642 G A 0.060527 -1.9437e-04
20:17841380 C A 0.084539 4.0014e-05
20:17842885 G A 0.038056 5.0080e-05
20:17844684 T G 1.321385 5.3368e-05
20:17845977 T C 0.371843 -2.9006e-05
20:17847735 C T 1.691845 3.8796e-05
20:17848206 G T 0.631143 4.5226e-05
20:17848968 T C 0.036278 -5.9764e-05
20:17850889 G A 0.701787 7.9835e-06
20:17851979 C A 0.452130 -1.5427e-05
20:17853631 C T 0.617199 -5.4491e-05
20:17854659 G A 1.409325 -2.8828e-05
20:17855224 T G 0.055168 -5.2200e-05
20:17856146 T C 0.032415 1.1348e-05
20:17856592 G T 0.023032 3.1352e-05
20:17857205 C T 0.044548 -1.0718e-04
20:17860022 C G 0.359490 -2.2814e-05
20:17862510 G A 0.083455 -4.5252e-05
20:17862821 G C 0.086379 -3.1345e-05
20:17865837 T C 0.634373 2.9290e-04
20:17866949 T C 1.583255 4.0578e-05
20:17867605 T C 0.049433 2.2796e-05
20:17868104 A C 0.079810 -5.4354e-05
20:17868854 C T 0.499213 -7.1089e-05
20:17869184 G A 0.102949 -4.1574e-05
20:17870361 C T 0.170610 -3.7063e-05
20:17876282 G A 0.897532 1.3144e-04
20:17880677 A G 0.043259 -2.1527e-05
20:17882808 G A 0.769555 -5.7676e-05
20:17885375 C T 0.776657 8.7241e-04
20:17889881 T C 0.516584 -8.4204e-05
20:17891945 C T 1.027647 -4.0214e-05
20:17898737 A C 0.323004 -1.2190e-05
20:17901543 T A 0.084721 -3.8000e-06
20:17904680 G A 0.726867 -1.2386e-05
20:17906490 C T 0.139249 6.8008e-06
20:17906891 C T 0.075162 -1.9689e-05
20:17908137 T C 0.731093 4.0462e-05
20:17916045 A C 0.078414 -6.3850e-05
20:17917012 T C 0.593100 2.9468e-05
20:17918404 G C 0.478486 -8.3183e-05
20:17922239 A G 0.264960 1.6236e-05
20:17935977 G A 0.080005 8.9172e-05
20:17938883 A G 0.248096 -1.6187e-05
20:17947646 A G 1.328571 -2.4192e-05
20:17948366 G A 0.269832 -1.3053e-05
20:17950545 T A 0.253717 -9.3588e-06
20:17955153 A G 1.077070 -2.1713e-05
20:17955689 G T 0.059144 -2.8432e-05
20:17957289 G T 0.020955 2.7356e-05
20:17967910 T C 0.593015 2.9122e-05
20:17968871 T C 0.034558 2.3242e-05
20:17986916 A G 0.072487 1.7921e-05
20:17999412 T C 0.163427 -7.8440e-05
20:18005113 T C 1.241818 -7.9695e-06
20:18010045 T C 0.215995 -3.2005e-05
20:18013115 T C 0.667343 1.1256e-04
20:18013736 T C 0.077242 6.0593e-06
20:18014977 T C 0.778091 -4.5502e-05
20:18016384 A G 0.260287 -3.5219e-04
20:18017930 T C 0.261426 5.7289e-05
20:18019166 A G 0.115224 -8.4338e-05
20:18021576 A G 0.482423 -3.7598e-05
20:18023670 T C 0.477197 1.1298e-06
20:18028652 T C 0.167319 1.5989e-04
20:18032205 C A 1.918395 7.8641e-05
20:18032957 A C 0.074068 -6.9785e-05
20:18040309 G A 0.175245 -1.3904e-05
20:18042600 A G 0.039027 7.4878e-06
20:18042785 G C 0.035100 3.2259e-05
20:18043285 G T 0.917347 -1.6574e-05
20:18047244 T C 0.054827 6.4104e-06
20:18052897 A G 0.432182 1.8813e-04
20:18055822 A G 0.264074 6.6480e-05
20:18058399 A G 0.285373 -1.8101e-04
20:18058971 T G 0.194038 -1.7029e-04
20:18059474 G A 0.047060 -2.0914e-06
20:18060481 T G 0.154923 8.0086e-05
20:18067362 A G 0.764391 6.2636e-05
20:18067580 G C 0.082864 -5.5531e-05
20:18067856 T G 0.063711 7.5200e-05
20:18067941 A G 0.065613 5.9673e-05
20:18068017 T C 0.088388 -7.3057e-05
20:18075375 A G 0.228082 -2.9560e-07
20:18076235 G A 0.045262 2.5751e-05
20:18076624 C G 0.338629 -1.5470e-05
20:18078935 A G 0.087570 1.3393e-04
20:18079131 C T 0.234730 -4.2476e-05
20:18082288 G C 0.390380 8.8644e-05
20:18082967 C T 0.155261 9.0704e-05
20:18088624 C T 0.963378 -1.3984e-05
20:18094732 A C 0.749619 4.8196e-05
20:18113904 A G 0.042922 4.6464e-05
20:18117431 C T 0.058443 -1.8496e-06
20:18118740 G T 1.949769 1.1779e-04
20:18119044 T G 0.694555 2.4862e-05
20:18119924 G T 0.024022 -4.2385e-05
20:18123022 C T 0.174206 -4.3263e-05
20:18124999 T C 0.036774 4.3182e-05
20:18128748 T C 0.038949 -1.3050e-06
20:18129237 G A 0.029011 -5.4286e-05
20:18139359 A G 0.146474 -3.5843e-05
20:18142462 G A 0.130190 -5.2241e-05
20:18143117 G T 1.953112 1.0015e-04
20:18144731 G A 1.954189 7.9937e-05
20:18150542 A C 0.118327 8.0920e-06
20:18153233 T C 0.088155 -2.0709e-05
20:18162481 G C 0.091852 -9.6261e-05
20:18165726 A G 0.176196 -2.4048e-05
20:18169276 G A 0.622889 -5.9061e-05
20:18174457 G A 0.835298 3.2338e-05
20:18185981 G A 0.204538 1.6904e-05
20:18192788 C T 0.059219 8.5101e-05
20:18196555 G A 0.697869 1.4741e-06
20:18198782 G A 0.711099 7.9047e-06
20:18200939 T C 0.212331 1.0970e-04
20:18215400 C T 0.026901 4.6953e-05
20:18219201 C T 0.055752 3.7502e-05
20:18225671 A G 0.028546 8.2554e-06
20:18227170 A G 0.195414 8.8054e-06
20:18235507 C A 1.760606 -6.3167e-05
20:18236665 G A 1.960876 2.6320e-05
20:18241192 A G 0.093374 3.7520e-05
20:18241282 A G 0.026907 5.5999e-05
20:18245275 A G 0.707285 -6.3365e-05
20:18249327 A G 0.199137 7.2055e-05
20:18253117 C T 0.096983 -4.8374e-05
20:18259161 A G 0.284052 -2.5424e-07
20:18263219 T G 0.028073 -3.2287e-06
20:18265965 C T 0.108515 3.0100e-05
20:18272854 A G 0.036739 -2.7034e-05
20:18273552 A G 0.741901 1.3285e-05
20:18274023 A C 0.028494 1.6462e-05
20:18286130 C T 0.271358 3.3850e-05
20:18289998 A G 0.410127 3.4977e-05
20:18294270 G A 0.181931 -8.5032e-06
20:18295564 G A 0.200084 -6.8162e-05
20:18296076 A G 0.153664 5.4338e-05
20:18296473 T C 0.137886 -3.8559e-05
20:18313175 C T 0.049738 -1.5718e-05
20:18329239 T C 0.036038 2.6259e-05
20:18331035 C T 0.771889 -5.2910e-04
20:18333507 C T 0.066294 -1.4502e-05
20:18336721 T C 0.081218 -2.5422e-06
20:18346943 T C 0.047164 2.2691e-04
20:18357556 T C 0.034950 -1.8865e-06
20:18360804 A G 0.621841 1.3695e-05
20:18367336 G T 0.040867 -1.1759e-04
20:18369847 T C 1.021867 -4.6902e-08
20:18389203 C T 0.925750 3.6157e-06
20:18395988 T C 0.613382 1.4078e-05
20:18397206 T C 0.024278 3.3617e-06
20:18408187 G A 0.915821 8.5004e-06
20:18414309 T C 0.023717 1.6865e-06
20:18418332 C T 1.785615 3.5248e-05
20:18420252 T C 0.021873 5.5679e-05
20:18420294 T C 0.362872 -1.3129e-05
20:18422030 C G 0.055720 -1.2115e-05
20:18433335 C T 0.211019 -3.0129e-05
20:18437112 G C 0.474480 -2.9100e-07
20:18439411 G C 0.283033 1.1307e-05
20:18445266 T C 0.417897 -3.0849e-05
20:18445963 G A 1.118408 -7.7084e-05
20:18446363 A G 0.034830 -6.6401e-06
20:18447124 T G 0.130421 4.4649e-05
20:18454573 C T 1.974339 -1.9035e-05
20:18457863 T C 0.051468 -1.2219e-05
20:18458060 T C 1.619341 4.9861e-06
20:18464673 T G 1.759766 4.3045e-05
20:18464925 C A 0.129074 3.1626e-05
20:18467397 C A 0.026823 -2.0734e-05
20:18473958 G T 0.948850 -9.9220e-06
20:18477276 G A 0.027027 3.4430e-06
20:18477614 G A 1.845762 -2.3095e-05
20:18487792 G A 0.129979 -6.5659e-06
20:18496826 G A 0.231347 9.5321e-07
20:18497517 T G 0.101745 6.0508e-05
20:18503423 T C 1.625232 7.1751e-06
20:18506512 T C 0.030072 -9.5318e-05
20:18510175 G A 1.618627 3.2220e-06
20:18515616 G T 0.041864 7.4601e-06
20:18523002 G C 0.219251 -2.4225e-05
20:18523958 T G 0.345264 2.4154e-06
20:18524024 T C 0.048550 -3.3900e-05
20:18524102 C T 0.027031 -3.8155e-06
20:18533489 T C 1.618420 -1.7564e-06
20:18533866 C T 0.036242 1.9185e-06
20:18542591 C A 0.858320 -3.1585e-06
20:18550937 A G 0.355274 1.0827e-05
20:18571509 A G 0.376572 -9.9595e-06
20:18572878 G A 0.042240 6.3930e-06
20:18572950 G A 0.272948 2.4227e-06
20:18595108 A C 0.774394 -1.9719e-05
20:18595927 G A 1.092747 5.6484e-06
20:18604257 T C 1.049436 7.8063e-06
20:18608184 G A 0.027722 1.2966e-05
20:18611962 G A 0.756147 4.6788e-06
20:18628426 A C 1.867398 -3.2025e-05
20:18630410 A G 0.032354 -3.3490e-05
20:18645698 T C 0.101540 2.7688e-06
20:18648669 A G 0.267775 2.2817e-06
20:18661293 G A 1.041909 -1.7562e-05
20:18663947 A G 0.777156 1.9773e-06
20:18674643 G A 0.148837 3.3965e-06
20:18680719 A G 0.825421 5.8596e-06
20:18682139 C T 1.866155 -3.2569e-05
20:18688402 T C 0.048501 -4.7905e-05
20:18698513 C G 0.123316 2.8607e-05
20:18703359 G A 0.026638 -5.4040e-06
20:18704332 C T 0.027930 3.3535e-05
20:18706805 A G 0.149720 -2.3098e-05
20:18708951 G C 0.037845 3.3281e-06
20:18709460 G A 0.045389 -4.5209e-06
20:18719287 T C 0.374991 -9.1785e-06
20:18724990 A G 0.698353 -1.1493e-05
20:18725787 G A 1.867392 -5.6949e-05
20:18729066 G A 0.076353 -3.9110e-05
20:18744741 C T 0.593398 -1.9545e-05
20:18747988 A G 0.164092 -7.2785e-06
20:18763887 C T 0.072403 2.0806e-05
20:18765987 G A 0.070404 1.3581e-06
20:18773479 G A 0.421779 -8.8588e-06
20:18776814 C T 0.065993 6.4246e-05
20:18778844 C G 0.093065 2.1927e-05
20:18783521 A G 0.312667 -4.0511e-06
20:18784100 T C 1.435739 -4.7854e-05
20:18795113 A G 0.107886 5.3949e-05
20:18798399 G A 0.356458 -6.0626e-06
20:18799300 C A 0.029286 7.3449e-05
20:18800254 C T 0.070900 2.7975e-05
20:18801461 G T 0.343660 -2.1847e-04
20:18801733 A C 0.053941 4.5582e-05
20:18806046 T C 0.732459 1.0505e-04
20:18812487 C A 0.467930 1.2330e-04
20:18817327 A G 0.058475 -3.2765e-05
20:18827961 A G 0.086379 4.7691e-05
20:18833210 G A 0.087483 3.3350e-05
20:18834041 C T 0.020400 1.9288e-05
20:18840701 C T 0.037339 -1.0356e-04
20:18867199 T C 0.079391 9.1896e-05
20:18868608 T C 0.034960 -2.9897e-06
20:18870649 G A 0.020474 2.2661e-05
20:18870991 A G 0.711352 -6.0242e-05
20:18874259 C T 1.928012 -4.6157e-06
20:18885007 T C 1.608692 3.4720e-05
20:18887075 A G 0.082121 -5.2109e-05
20:18891674 A C 0.108843 -1.6949e-05
20:18898651 C G 1.689096 9.8558e-06
20:18898782 T G 0.232120 -1.9570e-04
20:18899166 G A 1.048777 -2.9081e-04
20:18905898 A C 0.373112 1.3727e-05
20:18908881 T C 0.580905 -4.8757e-05
20:18909558 G A 0.754839 -3.5059e-05
20:18910490 T G 1.271403 -4.4894e-06
20:18928679 T C 0.095299 1.9668e-04
20:18935357 T C 0.452221 6.1235e-06
20:18935780 T C 0.308220 -1.4581e-04
20:18940622 C T 1.238021 2.7480e-05
20:18941592 T C 0.028770 -6.1657e-05
20:18945059 C T 0.468664 -7.2595e-05
20:18950921 G A 0.554511 8.8949e-05
20:18955117 C G 0.028384 -7.9240e-05
20:18956622 C T 1.898810 -1.8542e-05
20:18959197 G A 0.227141 2.4232e-05
20:18960704 C A 0.213480 4.2742e-05
20:18963654 T C 0.045528 2.9149e-05
20:18964360 C T 0.681072 -7.8400e-07
20:18964545 T C 0.071306 -1.1471e-05
20:18966033 T C 1.257236 9.2459e-06
20:18966069 C G 0.128499 -4.9363e-05
20:18966325 G C 0.809760 6.7400e-06
20:18966849 T G 0.289362 -9.4775e-06
20:18968197 A C 0.953138 1.1356e-05
20:18969280 C G 1.411149 6.5982e-06
20:18972402 T C 0.024557 -3.9079e-05
20:18973867 T C 0.060975 -5.9755e-05
20:18975564 T C 1.940895 1.3110e-05
20:18977115 G T 0.137315 -4.7619e-05
20:18978482 A G 0.055548 -8.6692e-05
20:18981314 T C 0.592379 -9.6750e-06
20:18984611 G A 0.029637 8.3842e-05
20:18989892 A G 0.220315 3.8993e-05
20:18989951 C A 1.592152 3.3074e-06
20:18991145 A G 0.913299 2.5496e-05
20:18993527 T C 0.034100 5.4511e-05
20:18993730 G A 0.471637 2.7156e-05
20:18996000 C T 0.201723 -4.0313e-05
20:18997724 A C 0.105419 1.9890e-05
20:18999140 G A 1.192953 2.5953e-05
20:19004547 A G 0.067041 -1.5738e-05
20:19006113 C A 0.090582 -4.6092e-06
20:19007615 A G 0.025953 7.1080e-06
20:19008212 C G 0.190467 1.9083e-05
20:19011644 C T 0.261501 -6.5582e-06
20:19019927 G C 0.086395 1.7086e-05
20:19021664 A G 0.077096 1.1579e-04
20:19021787 G A 0.731002 4.3252e-06
20:19026336 T C 0.055480 -1.9909e-05
20:19044372 T C 0.100420 1.6737e-04
20:19051102 C T 0.406706 5.7428e-06
20:19051335 T C 0.036683 -1.6019e-04
20:19052992 A C 1.016845 -1.1993e-05
20:19055731 A G 1.721216 6.2786e-05
20:19057704 A G 0.114608 7.8806e-06
20:19058288 C A 0.192519 5.2240e-05
20:19058826 C T 0.272270 -1.3452e-06
20:19059674 C G 0.214343 3.3877e-05
20:19062060 G A 1.260903 -5.4259e-05
20:19072755 C G 0.075863 -1.8457e-06
20:19074620 C A 0.084282 4.2516e-05
20:19076763 C T 1.634132 7.4319e-07
20:19084208 G A 0.199773 2.7878e-05
20:19086821 G C 0.730041 -2.0759e-05
20:19087221 A C 0.049572 -8.3050e-06
20:19092526 G A 0.467963 7.1293e-06
20:19095999 T C 0.131651 -4.0743e-05
20:19096625 G A 1.541752 9.8627e-06
20:19098200 A G 0.232704 -6.5011e-06
20:19102422 C G 0.698350 -2.1542e-06
20:19106845 A G 0.087411 -7.2717e-05
20:19116949 A G 0.027092 3.0651e-06
20:19118163 G A 1.244636 -6.8499e-06
20:19118916 G A 0.046288 -7.3495e-05
20:19122991 C T 0.113017 4.2467e-05
20:19123150 T G 1.228520 3.8753e-05
20:19127297 C A 0.057404 3.2410e-05
20:19127428 G T 0.057044 -2.1985e-05
20:19128910 G A 0.061533 1.6786e-04
20:19137826 A G 0.044577 7.3557e-05
20:19151271 A G 0.323481 1.1408e-05
20:19163920 G A 1.239007 3.2046e-05
20:19190195 C T 0.642503 1.1649e-04
20:19195377 A G 0.639098 2.8326e-05
20:19197918 A G 0.050702 -3.5946e-05
20:19202364 T C 0.123365 -1.0401e-04
20:19210620 A G 0.115932 3.5181e-05
20:19212012 A G 0.087028 -1.2345e-04
20:19214797 A G 0.047209 2.4763e-06
20:19216793 G A 0.048001 3.2664e-05
20:19220328 G A 0.202652 2.5472e-04
20:19226906 G A 0.051409 -1.2711e-05
20:19230327 G A 0.463539 1.8467e-05
20:19233357 A G 0.104945 1.1345e-04
20:19238808 A G 0.095250 -5.6848e-05
20:19241476 G A 0.369256 3.8897e-05
20:19242731 G T 0.351570 -2.6012e-05
20:19251375 G C 0.029105 1.1496e-04
20:19256507 T C 0.199783 1.4621e-04
20:19259793 G T 0.099456 -3.3905e-05
20:19261623 A G 0.851942 1.2838e-05
20:19261696 T C 0.026985 1.8621e-04
20:19262417 A G 0.094731 4.0838e-05
20:19268079 C T 0.042935 2.5606e-05
20:19290604 T C 0.057745 7.1397e-05
20:19292926 A G 0.711735 6.5618e-06
20:19293255 G A 0.054217 2.9774e-05
20:19298464 T G 0.072137 -1.2712e-04
20:19304077 G T 0.800617 3.6837e-07
20:19311789 A G 0.028777 -2.6289e-05
20:19314847 A G 0.040523 7.7350e-05
20:19316043 G T 0.035908 -4.3168e-05
20:19319846 G A 0.795053 -8.3502e-06
20:19323901 T C 0.767030 3.3023e-08
20:19336000 G A 0.029783 -3.4107e-05
20:19341841 C T 0.843545 2.0519e-05
20:19344568 C T 1.968487 -9.8387e-05
20:19349009 T C 0.054843 1.3075e-04
20:19350290 C A 0.022785 -1.7632e-05
20:19352286 A G 0.047878 -6.3411e-05
20:19353135 A G 0.086275 7.5575e-05
20:19353310 C G 0.135452 -4.8848e-05
20:19363979 C T 0.285285 -9.7080e-05
20:19372521 T C 0.108353 9.2557e-06
20:19384073 A G 0.114351 2.2858e-04
20:19387476 C T 0.897483 -2.4805e-06
20:19387506 G C 0.029592 3.8926e-05
20:19388983 A T 1.006352 5.1421e-06
20:19392891 C T 0.034308 1.6415e-05
20:19393525 T C 0.073614 -7.3134e-05
20:19394102 T G 0.025119 -7.1600e-05
20:19406983 G T 0.973700 -9.6432e-05
20:19410180 C T 0.768286 -9.3469e-05
20:19412148 T C 0.167542 1.8605e-05
20:19416489 G A 0.036576 -1.6713e-05
20:19419671 A G 0.064360 -5.2065e-06
20:19419739 C T 0.126565 -8.4717e-05
20:19420149 C G 0.797653 -6.9300e-05
20:19427042 A G 0.108927 1.8506e-04
20:19428144 G A 0.034762 -8.2826e-06
20:19431714 G A 0.136584 1.2584e-04
20:19433314 G A 0.865353 -5.2432e-05
20:19434136 G A 0.032970 1.8237e-05
20:19435168 C T 0.026174 -1.8636e-05
20:19437656 G A 0.084461 1.7067e-05
20:19440789 C T 1.147740 4.2917e-05
20:19442834 A G 0.063208 3.9126e-05
20:19443585 G T 0.055827 3.9236e-05
20:19443910 T G 1.117980 5.5852e-05
20:19454026 C G 0.609150 -3.3752e-05
20:19456621 A G 1.166569 -1.7629e-05
20:19462800 A G 0.183119 -6.5532e-05
20:19473155 G A 0.228079 -1.0171e-04
20:19477390 G A 0.507899 2.1827e-05
20:19478261 T C 0.735390 -1.4554e-05
20:19478293 C G 0.067943 6.2995e-05
20:19498645 T C 0.512352 -6.3067e-06
20:19502984 T C 0.043698 -8.5897e-06
20:19509918 A G 0.226359 -5.7403e-07
20:19511715 A G 0.027602 -4.9318e-05
20:19512189 T C 0.064935 -9.4058e-05
20:19514637 T C 0.026726 -4.8334e-05
20:19521674 A C 1.802681 2.7841e-05
20:19521911 G A 0.022740 7.0173e-05
20:19522665 C T 1.030461 4.2201e-05
20:19533453 T C 1.396228 -1.4355e-05
20:19535889 A G 0.058755 1.7945e-05
20:19538337 A G 0.027949 4.5253e-05
20:19541675 A G 0.032474 -3.5735e-05
20:19544018 G A 0.091426 -1.2025e-05
20:19544537 G A 0.035330 -1.0316e-04
20:19551082 T C 0.085539 -1.7186e-06
20:19561885 T C 1.636495 -2.9901e-05
20:19564667 T G 0.042815 -7.0578e-05
20:19565693 A G 0.077275 -6.3308e-06
20:19567378 T C 0.032584 3.6375e-05
20:19570596 T C 0.156916 2.1886e-05
20:19571581 C G 0.285967 2.2839e-05
20:19574176 A C 0.468859 5.3770e-05
20:19576045 G A 0.791194 -1.0958e-04
20:19576372 C T 0.943407 6.2566e-05
20:19578672 T C 0.093556 6.3645e-05
20:19582365 A G 0.067801 -8.0548e-05
20:19591731 T C 0.327065 -8.0035e-06
20:19591835 G A 1.398685 4.1710e-05
20:19592796 A G 1.968698 5.1761e-05
20:19595451 G A 0.028858 -2.4585e-05
20:19597062 T C 1.396066 4.2658e-05
20:19601622 G C 0.093864 7.7280e-05
20:19613250 G A 0.065279 1.3174e-04
20:19613399 G A 1.736490 -1.2077e-05
20:19614751 C A 0.210448 -9.3611e-05
20:19615443 T C 0.074263 6.2045e-05
20:19615504 T C 0.040955 -1.3816e-05
20:19616344 A G 0.026154 6.7474e-05
20:19616837 G A 0.466233 1.1527e-05
20:19618037 A G 0.043334 -7.6013e-06
20:19630524 A G 1.302254 1.2296e-04
20:19634002 C A 0.045236 6.5147e-05
20:19635814 A G 0.053892 3.2824e-05
20:19642336 G A 0.673497 3.2225e-05
20:19645702 G A 0.070128 3.8560e-05
20:19652144 G T 0.359392 3.8003e-05
20:19665255 C T 0.170876 9.8171e-06
20:19673231 A G 0.037751 2.8380e-05
20:19677994 G A 0.631338 4.0163e-06
20:19689404 G A 0.048952 -3.2807e-05
20:19689552 C T 1.099544 -2.4583e-06
20:19689590 C T 0.200701 6.8343e-05
20:19696322 T G 0.112482 -1.7137e-05
20:19708351 C T 0.407079 2.4132e-05
20:19712003 A G 0.381343 -4.8216e-04
20:19714785 A G 0.821766 3.3659e-05
20:19715318 T C 0.031451 1.0269e-05
20:19716093 T C 0.764173 3.9800e-05
20:19717134 T C 0.345565 -9.3139e-05
20:19720937 G C 0.051117 1.8796e-04
20:19721433 A G 0.681293 2.3453e-05
20:19722107 C A 1.791314 2.7889e-06
20:19722260 G A 1.045505 1.2346e-05
20:19727038 A G 0.117824 -1.6974e-05
20:19731170 C A 0.177143 4.0286e-05
20:19741223 C G 0.030805 1.7057e-05
20:19749957 G A 1.312199 -3.6274e-05
20:19756558 C T 0.053208 -1.7097e-05
20:19767325 G A 0.025041 7.7408e-05
20:19767548 A G 0.119947 2.7508e-05
20:19775370 C T 0.040380 -1.2730e-04
20:19775686 G A 0.191756 1.4812e-05
20:19778140 G C 0.039621 3.5063e-05
20:19791253 T C 0.187929 -2.0825e-04
20:19794642 A G 0.536263 -2.2842e-05
20:19799500 A G 0.055382 1.1064e-04
20:19803886 G A 0.722741 -1.5386e-05
20:19805211 G A 0.649543 -4.1906e-05
20:19805661 A G 0.095341 2.6562e-05
20:19807479 G A 0.759694 -2.5353e-05
20:19813703 A G 0.134523 -9.7387e-05
20:19816447 A G 1.523848 -1.0958e-05
20:19817929 G A 0.134562 4.0942e-05
20:19823319 C T 0.137075 -3.8972e-05
20:19829906 G A 0.149340 1.7192e-05
20:19831060 A G 0.026440 3.3396e-05
20:19832512 G A 0.081563 5.8453e-05
20:19832870 T G 0.583255 -3.7621e-05
20:19833016 C T 0.190545 1.3285e-05
20:19833437 T C 0.903961 2.5857e-05
20:19836217 G A 1.061935 -1.4664e-05
20:19839235 A G 0.809705 -9.4196e-05
20:19839455 A G 0.066785 -1.1669e-04
20:19845443 T C 0.357724 4.7103e-05
20:19849409 A G 0.604852 2.2738e-05
20:19852503 A G 1.432961 -1.0469e-06
20:19859126 G A 1.658057 -4.6018e-06
20:19861692 G A 0.168562 -4.7151e-06
20:19866926 A G 0.043461 6.4940e-05
20:19869093 T C 1.021068 1.4067e-03
20:19870338 A G 0.061974 -1.1473e-04
20:19873581 T C 0.026343 3.6876e-07
20:19873822 C T 1.192781 2.0372e-04
20:19875958 T C 0.145488 -4.0117e-05
20:19880541 C T 0.069297 1.2495e-04
20:19881146 T C 0.179503 1.7924e-05
20:19882851 G A 0.742054 -5.8990e-05
20:19883823 G A 0.921771 -5.1312e-05
20:19885390 A G 0.967250 3.2225e-05
20:19886799 T C 0.051601 -7.6256e-05
20:19888736 A G 0.338951 -2.0244e-04
20:19893510 G A 0.958824 1.9137e-06
20:19897944 G A 0.344822 -2.4173e-05
20:19900980 G A 1.215508 3.9395e-05
20:19902817 A G 0.599938 1.0465e-05
20:19907195 T G 0.149671 -1.9907e-04
20:19907398 C T 0.948922 3.1023e-05
20:19907740 T C 0.058660 -2.5312e-05
20:19911340 T C 1.084390 2.2644e-05
20:19914325 A G 0.221097 -2.0013e-05
20:19916352 A G 1.959357 5.8048e-05
20:19916462 A G 0.163797 -6.8322e-06
20:19916778 C T 0.116182 1.1323e-04
20:19917570 G A 0.139259 -6.3264e-05
20:19921187 T C 0.332453 -1.1263e-05
20:19923397 A G 0.041422 -8.6903e-05
20:19925200 G A 0.212662 -1.1583e-05
20:19925841 G C 0.042497 -1.1987e-04
20:19925998 C T 0.193538 -1.3353e-05
20:19931842 C T 0.038125 -5.2462e-05
20:19931890 T C 0.449157 -3.2311e-05
20:19932410 G A 0.120327 -3.1476e-05
20:19936395 A G 0.380620 1.3580e-05
20:19937312 A G 0.079310 1.1103e-05
20:19937969 C A 0.217082 -7.3018e-05
20:19941419 T C 0.024716 2.2309e-05
20:19946076 C T 0.264873 -7.8798e-05
20:19946181 G T 0.355708 -4.9256e-06
20:19950896 G A 0.355102 -1.3552e-05
20:19951534 A T 0.317876 -2.9503e-06
20:19951862 T C 0.321910 2.1422e-06
20:19955473 T C 0.046995 -4.0837e-05
20:19961792 A G 0.878573 -3.1810e-05
20:19965057 A C 0.486038 -1.1901e-05
20:19968295 G T 0.025547 -7.2436e-05
20:19969286 T G 0.269303 -3.6940e-05
20:19971710 G A 0.706899 -1.7575e-04
20:19973873 T C 0.350116 1.6689e-04
20:19978547 G A 0.225726 -4.3106e-06
20:19979773 G C 0.093374 -8.1643e-05
20:19979799 A G 0.055954 -3.8776e-05
20:19983850 G A 0.070150 3.4693e-05
20:19984025 C T 0.264983 2.8254e-05
20:19984196 G A 0.085035 -5.2119e-05
20:19984467 C T 0.248381 6.0782e-05
20:19985946 A G 1.152810 -3.4061e-04
20:19986426 A G 0.117467 7.0738e-05
20:19990712 A G 0.035713 -4.7291e-05
20:19992313 G A 1.565605 1.8549e-05
20:20000121 G A 0.098294 2.3270e-05
20:20002782 T C 0.038975 -3.2702e-05
20:20006368 C T 0.136776 3.4636e-05
20:20008074 T C 0.137032 4.0247e-05
20:20008581 C T 0.899580 -3.8540e-05
20:20026375 C T 0.113199 -4.1480e-05
20:20030998 T C 0.208699 2.3481e-05
20:20033137 A T 1.174936 -3.6719e-05
20:20033319 G A 0.947039 -6.0235e-05
20:20033367 G C 0.880014 -5.9805e-05
20:20033423 A G 0.880722 -6.0925e-05
20:20037794 A C 0.294546 2.0949e-05
20:20043815 A G 0.299693 2.4618e-05
20:20044759 T C 0.206449 3.6710e-05
20:20045795 A T 0.073422 -3.1275e-05
20:20045922 C G 0.213411 1.1261e-04
20:20048723 A G 0.089067 7.0125e-06
20:20050748 G A 0.177341 -6.0903e-05
20:20057518 C A 1.398893 1.3132e-05
20:20058992 A G 0.874957 -3.0463e-07
20:20059715 T C 0.447187 1.0469e-05
20:20062990 C T 1.231373 -3.2079e-05
20:20065823 T C 0.208900 -5.0575e-05
20:20068635 G C 0.556591 -5.4139e-05
20:20072247 G A 0.054009 5.8234e-05
20:20077897 G A 1.457421 -3.5370e-05
20:20079360 G A 0.317129 3.5803e-05
20:20080535 T C 0.039335 -1.8250e-04
20:20083881 A T 0.174845 -4.6094e-05
20:20084880 G A 0.898898 -4.2925e-05
20:20097058 A G 0.054162 -1.5261e-04
20:20111561 G A 0.492212 2.7621e-05
20:20113150 A G 0.730693 -3.3762e-05
20:20113823 A G 0.064006 4.3212e-06
20:20115333 A G 0.309077 1.9113e-05
20:20139464 G A 1.889518 1.0972e-04
20:20143564 C T 0.080056 6.6356e-05
20:20144772 A G 1.157883 6.2185e-05
20:20147599 T C 0.051140 2.8212e-05
20:20148329 G A 0.184050 -5.7844e-06
20:20150926 C T 0.549071 7.8740e-05
20:20155586 T C 0.354508 3.1512e-05
20:20162965 C T 1.890472 1.0428e-04
20:20169162 T C 0.580827 6.7036e-05
20:20169675 A G 0.841964 5.8131e-05
20:20173047 C T 0.026443 -5.1041e-05
20:20186875 C A 0.051620 -3.1818e-05
20:20188671 T G 0.075990 -1.0164e-05
20:20192800 C T 0.226417 1.4084e-04
20:20195141 T C 0.028173 -6.6002e-05
20:20196222 G A 0.032701 -4.9240e-05
20:20196539 A G 0.159818 -2.8873e-05
20:20197029 C T 0.042049 2.0336e-04
20:20204214 A G 0.600451 4.8290e-05
20:20214260 T C 0.315419 -9.2683e-06
20:20215075 T G 0.044908 1.3507e-05
20:20223312 A G 0.054357 1.1889e-05
20:20228904 C T 0.228147 1.1736e-05
20:20237103 C T 0.846421 -2.3780e-05
20:20241575 A G 1.343478 -6.1383e-05
20:20244469 C T 0.038108 1.5004e-06
20:20245743 T C 0.233688 2.1203e-06
20:20247354 T G 0.226505 -3.3296e-05
20:20251154 A G 0.041497 -1.2041e-05
20:20254012 T C 0.264146 -2.8823e-04
20:20258183 A G 0.110258 -3.7307e-05
20:20258734 G A 0.037751 -3.7770e-05
20:20259855 G A 0.628443 8.2565e-07
20:20260314 A G 0.607121 3.8949e-05
20:20266062 G C 0.066496 4.0157e-06
20:20267533 A G 0.073435 5.2118e-05
20:20268695 G A 0.203009 3.0138e-04
20:20270013 C T 0.947721 4.5679e-05
20:20270952 A C 0.025090 -3.9627e-05
20:20272103 C T 0.025934 1.8818e-04
20:20273021 G A 1.659910 -1.3299e-04
20:20274973 C T 0.088408 6.2820e-05
20:20275237 G A 1.917013 -1.4198e-05
20:20277956 T C 0.230559 -1.3008e-05
20:20285123 A G 1.115487 -1.6778e-04
20:20287287 G A 0.076168 6.0204e-06
20:20288114 A C 0.216992 5.2334e-05
20:20292567 G A 0.028722 4.4030e-06
20:20300690 C A 0.231838 -1.2746e-05
20:20305360 C G 1.075256 1.1374e-04
20:20306364 A G 0.042321 -3.8983e-05
20:20320507 A C 0.046236 -3.9948e-06
20:20324110 T C 0.102598 -4.8192e-05
20:20324341 A G 0.954511 8.4480e-06
20:20328193 G T 0.650160 -2.3550e-05
20:20338971 G C 0.096399 -8.8452e-06
20:20341191 T C 1.243451 3.1436e-05
20:20344343 G A 1.438887 -4.4120e-05
20:20352894 G T 0.909846 -1.6270e-06
20:20354867 G A 0.033688 6.3728e-05
20:20356386 T C 0.508963 2.2868e-07
20:20364427 G A 0.282017 5.1596e-06
20:20371744 G A 0.609361 6.4886e-05
20:20371853 G A 0.099583 6.4889e-05
20:20372452 T C 1.095893 -1.8048e-05
20:20373813 T C 0.029812 -3.0179e-05
20:20374988 A C 1.324906 -1.7407e-05
20:20375622 T C 0.034457 -1.2072e-04
20:20376573 T G 0.057680 2.3138e-05
20:20378182 A C 0.025216 -5.9491e-05
20:20381302 A G 0.028271 4.9590e-05
20:20381930 C T 0.199367 1.2352e-05
20:20382912 C T 1.163417 -4.9428e-05
20:20390623 T C 0.066239 5.5778e-05
20:20393306 G C 0.099236 8.5445e-05
20:20397254 A G 0.082416 -8.8550e-05
20:20400136 C T 1.234629 -3.3701e-05
20:20406245 C T 1.205755 -3.6679e-05
20:20412880 T C 0.826943 -1.3971e-05
20:20413655 G C 0.097373 1.5084e-05
20:20415159 T C 0.101829 -1.1502e-05
20:20415338 C A 0.040199 1.1839e-05
20:20421149 G C 0.138022 -8.5078e-05
20:20423019 A G 0.046778 -7.2984e-06
20:20428603 G A 0.217134 -2.4168e-05
20:20433027 T C 0.038290 4.8547e-05
20:20461125 G A 0.509437 -4.4066e-05
20:20462885 T C 0.153690 -5.4942e-06
20:20477901 T C 0.064097 -6.7029e-05
20:20482776 G A 0.080329 7.6677e-06
20:20484043 G A 0.070929 -8.7982e-05
20:20485588 G A 0.591804 -8.5247e-05
20:20493222 A G 0.822743 2.7478e-05
20:20493550 C T 0.153829 -6.1086e-05
20:20497448 A G 0.047183 7.5791e-05
20:20515790 T G 0.139661 -1.7398e-05
20:20554075 G T 0.077343 6.3088e-06
20:20558813 A T 0.041831 1.1467e-05
20:20572016 C A 0.090021 -6.6652e-05
20:20579393 T C 0.021140 7.4329e-05
20:20582599 G T 0.083189 4.3425e-05
20:20583756 T C 0.156919 1.1783e-05
20:20584526 A G 0.114500 2.6203e-05
20:20595549 T C 0.098492 2.7313e-05
20:20619306 T C 1.776666 -3.2174e-05
20:20620529 C T 0.022496 6.4085e-05
20:20646768 G A 0.026401 -3.7676e-05
20:20649416 G A 0.129736 -2.5291e-05
20:20664761 T C 0.383453 -3.1244e-05
20:20681135 A G 0.071387 -9.1048e-05
20:20686968 A G 0.137058 -1.1649e-06
20:20697416 T C 0.040328 7.9449e-05
20:20722990 G T 0.296759 -3.0175e-05
20:20726803 C T 0.040416 -5.0911e-06
20:20730098 T G 0.055846 -2.4596e-05
20:20742495 T C 0.051192 3.5845e-05
20:20745437 G A 0.786890 -1.4726e-04
20:20753544 T C 0.825443 -3.1724e-05
20:20761230 A C 0.081540 1.1661e-05
20:20762860 G A 0.039089 -8.4172e-05
20:20776456 A G 0.096636 -6.4212e-05
20:20778794 A C 1.596852 -3.0348e-05
20:20785098 T C 0.812038 -3.5934e-05
20:20787613 G A 0.147786 -1.0260e-04
20:20788288 A G 1.773106 -3.2650e-05
20:20794677 C T 1.687259 -9.7750e-05
20:20797537 T G 0.137055 -1.4455e-04
20:20799344 C T 0.063010 6.4472e-05
20:20802413 T C 0.131862 2.7843e-05
20:20808074 G T 0.929259 -3.2101e-05
20:20809362 C T 0.159399 2.3874e-05
20:20810699 T C 0.035194 -7.2446e-05
20:20814388 C A 0.063214 -1.1285e-05
20:20814794 G A 0.216047 -2.1559e-06
20:20822204 T C 0.128055 -3.6948e-06
20:20823515 T C 1.477742 5.4136e-05
20:20838118 T G 0.870407 7.5666e-06
20:20847256 G A 0.282974 1.3035e-05
20:20847421 T C 0.024444 -1.2054e-05
20:20850035 T C 0.420860 2.9095e-05
20:20850760 A C 0.025560 -2.4131e-05
20:20856254 C T 0.596105 2.8138e-05
20:20857715 A C 0.048647 1.2184e-05
20:20862302 A G 0.343453 1.8247e-05
20:20864647 T C 0.059845 4.3726e-05
20:20865526 A G 0.035122 -4.2742e-05
20:20875263 T C 0.063201 -8.0902e-06
20:20884605 A G 0.038728 6.5225e-05
20:20891546 G A 0.070030 4.4773e-06
20:20896942 G A 1.803707 4.8025e-05
20:20906747 G A 1.931739 9.6593e-05
20:20910340 A G 0.090842 4.3547e-05
20:20913394 A G 0.025129 -6.0223e-06
20:20913881 A G 0.500849 2.6858e-05
20:20914876 T C 0.776241 1.8853e-05
20:20935450 G A 0.051244 4.9418e-05
20:20940527 A C 0.206271 2.2787e-05
20:20943988 C T 0.027128 1.2910e-05
20:20950071 C A 0.237998 -1.2588e-05
20:20954001 G A 0.054467 -7.1689e-06
20:20955709 A G 0.030208 -2.2254e-05
20:20957651 A G 0.054603 7.2347e-05
20:20959637 C G 0.185969 -1.8007e-05
20:20961267 A C 0.393956 -1.4091e-05
20:20962105 C A 0.078596 1.7718e-06
20:20965751 T C 1.564521 -8.1766e-05
20:20977792 T C 0.621484 -1.8091e-04
20:20978172 T C 0.143388 -1.1982e-04
20:20978663 T C 0.041458 1.0814e-05
20:20982800 C A 0.027839 1.3197e-04
20:20984764 A G 0.048063 6.6954e-05
20:20993287 C T 0.115656 -4.0440e-05
20:20994659 T C 0.027777 -2.0397e-05
20:20995372 C T 1.438904 -1.1889e-04
20:20997702 T C 0.649459 -3.9975e-06
20:21007093 C T 0.044710 -7.8371e-06
20:21007974 A G 0.153560 1.8893e-06
20:21010962 C T 0.030549 -1.1228e-04
20:21011091 A G 0.061105 -5.4779e-06
20:21012077 A G 0.120995 -4.5591e-06
20:21012445 T C 0.070361 -6.1557e-05
20:21015383 A G 1.557825 -8.0782e-05
20:21015707 G A 0.059761 5.0943e-06
20:21016567 G T 0.394628 3.0111e-05
20:21026550 A G 0.107801 1.3099e-05
20:21026943 T C 0.237647 -6.4542e-06
20:21034133 G A 0.025122 1.5855e-05
20:21043102 C T 1.022428 -5.4556e-05
20:21049362 G T 0.396151 1.8438e-05
20:21055113 G A 0.403012 -1.9147e-05
20:21070604 G A 0.127282 -4.3737e-05
20:21070717 A G 0.077794 -6.6043e-05
20:21077772 T C 0.061517 1.5635e-04
20:21079330 G T 0.041468 -7.3380e-05
20:21081455 C A 0.298947 2.6399e-06
20:21110460 T C 0.134809 -6.8299e-06
20:21111948 G A 0.145202 -2.3039e-05
20:21114838 A G 0.045041 1.3666e-05
20:21122814 T C 0.048394 -1.8585e-05
20:21127925 G A 0.051922 1.1473e-05
20:21128127 G A 1.324205 -5.4575e-05
20:21142523 G C 1.336640 -5.3696e-05
20:21142813 C T 1.346383 -4.7021e-05
20:21143409 G A 0.026592 -1.8159e-05
20:21147896 A G 0.034778 -5.0105e-06
20:21171828 G A 0.044097 -3.3467e-05
20:21187315 G C 0.867002 1.6927e-05
20:21197124 G C 0.127879 -2.0054e-05
20:21210785 G C 0.089015 6.3870e-05
20:21211467 C T 0.564112 7.8789e-05
20:21217196 T C 0.059663 2.5819e-05
20:21217976 C A 1.333696 -1.9576e-05
20:21220145 A G 0.024217 -1.1354e-04
20:21231919 T C 1.553865 -5.8185e-05
20:21237452 T C 0.026911 -1.1666e-04
20:21253368 A G 0.048102 -2.3588e-05
20:21253906 C T 1.947185 -7.1811e-05
20:21262279 C A 0.388802 3.7102e-04
20:21271932 G A 0.023561 2.9351e-06
20:21274636 C T 0.029455 -1.3813e-04
20:21282895 C A 0.044840 3.2669e-05
20:21315858 A G 0.025323 1.3468e-04
20:21325434 T C 0.078735 8.1549e-06
20:21339857 G A 1.415320 -1.1691e-04
20:21361628 C T 0.056840 1.3496e-04
20:21362821 A C 0.065626 -2.0779e-05
20:21363655 C A 0.038310 1.1361e-05
20:21367741 G A 0.106295 1.4823e-05
20:21375909 G C 1.611237 -2.2264e-04
20:21380284 A G 0.041400 -1.3091e-04
20:21383269 A G 0.047566 -2.0325e-05
20:21413918 G A 0.059767 9.0016e-06
20:21420946 A G 0.061160 -1.0357e-04
20:21423656 A G 0.081472 9.9906e-05
20:21430570 A G 0.674055 4.4952e-05
20:21430729 T C 0.036667 2.7793e-05
20:21438209 G A 1.819770 1.7412e-05
20:21447889 C A 0.384239 1.2846e-04
20:21452795 A G 0.045311 1.5157e-04
20:21454793 A G 0.081903 4.5931e-05
20:21457220 T C 0.187608 4.4280e-05
20:21459054 T G 0.026372 8.7156e-05
20:21470352 A G 0.027125 1.1846e-04
20:21470650 G A 0.060747 8.5551e-06
20:21481585 G A 0.080050 2.1453e-05
20:21483388 T C 0.061994 -1.5043e-05
20:21493018 G C 0.036421 -7.2873e-05
20:21509563 A G 0.262004 5.0794e-05
20:21511553 C T 0.074824 -1.3047e-04
20:21514963 A G 0.255032 2.1864e-05
20:21517405 C T 0.426849 1.1242e-04
20:21518019 T C 0.105033 -9.2801e-05
20:21527873 G A 0.151551 -7.0962e-06
20:21529274 C T 0.736675 1.4037e-05
20:21535001 T C 0.023561 3.4077e-05
20:21535408 G A 0.095458 2.8659e-05
20:21537904 C T 0.337386 1.6563e-04
20:21538170 A C 0.076720 1.3629e-04
20:21538856 T C 0.072617 1.6195e-04
20:21541504 T C 0.221149 2.7414e-05
20:21554357 C T 0.164514 -6.5033e-05
20:21554699 C T 0.157828 -6.6481e-05
20:21563567 C T 1.576303 2.1388e-05
20:21575220 A G 0.080761 -4.0453e-05
20:21575481 C A 1.549210 1.3562e-05
20:21585570 T C 0.076074 7.1582e-07
20:21587958 C T 0.093900 -5.8673e-05
20:21591174 T C 0.078099 -2.2194e-06
20:21606319 C T 0.027446 1.2597e-05
20:21606467 T C 1.465369 6.1703e-06
20:21610115 G A 0.184972 1.8530e-05
20:21610734 C A 0.025252 -1.7176e-05
20:21620667 G A 0.447677 -3.4085e-06
20:21624523 G A 0.139746 -8.6348e-05
20:21625232 T C 0.024100 -3.8354e-05
20:21636982 T C 0.040030 6.3001e-05
20:21646472 T C 0.040020 5.7755e-05
20:21650628 T G 0.051478 -6.0550e-06
20:21664579 A G 0.110203 2.6354e-04
20:21664940 T G 0.085951 -5.4409e-05
20:21674400 A C 0.030182 -1.0465e-04
20:21674498 T C 0.088041 -6.6078e-05
20:21680071 A G 0.042701 1.9924e-05
20:21682130 T C 0.032646 1.3538e-05
20:21683460 C G 0.088635 6.3025e-05
20:21695347 T C 0.040192 -8.0210e-05
20:21697817 T C 0.173339 -2.7723e-05
20:21699252 T G 0.037638 3.8939e-05
20:21701469 T A 0.194138 8.1995e-05
20:21707100 A T 0.073266 5.0801e-05
20:21719771 A G 0.064558 8.1018e-05
20:21734758 C T 0.508619 5.8580e-05
20:21738356 C A 0.060209 -2.2865e-05
20:21740829 C T 0.042688 3.9731e-05
20:21741343 A C 0.180165 3.4102e-04
20:21757288 T C 0.034272 2.5784e-05
20:21757812 A G 0.047307 -4.2108e-05
20:21763152 A G 0.032694 1.8076e-05
20:21769042 C A 1.865824 -1.2779e-04
20:21769730 A G 0.029630 2.8853e-05
20:21776415 T C 0.067891 -1.0529e-04
20:21779386 T C 0.028452 -2.4741e-05
20:21782260 A G 0.072510 2.8569e-05
20:21785073 C T 0.504844 -1.5873e-05
20:21790279 T C 0.107778 -6.0961e-05
20:21791854 G T 1.831386 -6.4125e-05
20:21805589 G C 0.148954 3.0270e-05
20:21853100 T C 1.201876 -6.4458e-05
20:21866187 C G 0.106123 -1.5891e-04
20:21867475 A G 0.053432 -3.2402e-05
20:21874575 G A 0.062968 2.8758e-05
20:21876571 G A 0.038491 5.3481e-05
20:21886287 C T 0.058021 -7.0521e-05
20:21890047 T C 1.133056 -7.1685e-05
20:21890568 T C 0.047167 -1.0694e-04
20:21909101 A G 0.028556 -1.6651e-05
20:21915320 A G 0.080391 7.0302e-05
20:21918242 A G 0.037933 2.8615e-05
20:21919306 A G 0.031286 8.1163e-06
20:21921615 T C 0.030224 -1.2180e-05
20:21924173 T C 0.157390 9.5367e-05
20:21930379 T C 0.033584 1.6226e-05
20:21939274 A G 0.073276 -8.1625e-06
20:21945662 T C 0.115870 -1.2037e-04
20:21952529 C T 0.105107 -2.3580e-05
20:21963583 T C 0.087716 2.9955e-05
20:21966244 T C 0.033168 -8.0379e-05
20:21972232 A G 0.084750 1.9542e-05
20:22016670 T C 0.022798 -2.2879e-05
20:22027629 G T 0.046641 -2.2432e-05
20:22030574 C T 0.081608 3.9437e-05
20:22032402 G A 0.036843 -1.0144e-05
20:22037409 T C 0.080034 1.8881e-05
20:22037575 C T 0.872481 1.8228e-05
20:22048635 T C 0.056164 -7.5952e-05
20:22050503 G A 0.914507 6.0445e-06
20:22067014 A G 0.040303 4.9885e-05
20:22070663 T C 0.736601 1.3848e-06
20:22073624 A G 0.088450 2.8470e-05
20:22088517 A G 0.069391 -5.1977e-05
20:22109895 G A 0.602720 -2.2502e-05
20:22111034 T C 1.312926 1.7196e-05
20:22127072 T C 0.069333 6.5895e-05
20:22136839 C T 0.617079 -1.0035e-05
20:22141538 T C 0.055577 -3.3492e-05
20:22141603 A G 0.083218 4.4341e-05
20:22143630 C T 0.040497 -5.5958e-06
20:22151358 G T 1.962414 -7.8977e-05
20:22158203 T C 0.067138 -4.0313e-05
20:22158996 G A 0.056226 -6.2000e-05
20:22159138 T C 1.870767 -1.0861e-04
20:22186614 A G 0.094065 4.0990e-05
20:22188239 T C 0.065931 9.9065e-06
20:22188798 T C 0.701657 1.6119e-06
20:22191897 C T 0.064727 -8.0044e-05
20:22210602 T C 0.045512 -1.4380e-05
20:22214304 G A 0.067333 -3.4697e-05
20:22233970 G A 0.025852 1.0657e-05
20:22240893 C T 0.038936 -1.7675e-05
20:22257104 T G 0.075779 -2.4782e-04
20:22263293 G A 0.675298 -2.9470e-05
20:22263594 A G 0.049981 -1.7110e-04
20:22265033 G A 0.026083 2.6415e-05
20:22267870 A C 1.722599 -2.4679e-05
20:22277012 T C 0.067362 8.6465e-05
20:22280844 C T 1.599438 -1.1026e-06
20:22284321 C T 0.815972 1.7178e-05
20:22303759 A C 0.152959 1.8926e-07
20:22305823 C A 0.621701 -1.2675e-05
20:22308081 C T 0.716211 8.3354e-06
20:22311440 C T 0.184005 -3.2097e-06
20:22311931 A G 0.502231 1.4641e-05
20:22317618 C T 1.884928 -5.0060e-05
20:22319040 T G 1.767581 5.4601e-06
20:22325960 G C 0.085185 -1.9262e-04
20:22327414 T C 1.850540 -6.4225e-05
20:22328921 T C 0.117126 2.0100e-05
20:22333643 G A 0.386916 -2.1502e-04
20:22345251 C T 0.117886 5.3052e-05
20:22352652 T G 0.026589 -1.7141e-05
20:22357820 A G 0.223687 2.0297e-05
20:22361493 C T 0.138915 -6.6067e-05
20:22363852 A G 0.089047 -1.6492e-04
20:22365546 G T 0.134728 -4.5060e-05
20:22366802 T C 0.067067 4.1250e-05
20:22367048 T C 0.107081 -2.9975e-05
20:22371671 G A 0.076934 -5.9447e-05
20:22373678 G T 0.729080 1.8142e-05
20:22374540 A G 0.169263 -1.1590e-06
20:22378476 T C 0.126967 -5.7019e-05
20:22381197 C T 0.037044 -3.4904e-05
20:22381896 A G 0.030224 -1.6689e-04
20:22384954 C T 0.030507 6.5050e-05
20:22385554 A C 0.184190 -1.8675e-06
20:22386076 A G 0.025865 2.8854e-05
20:22391972 T G 0.090070 -1.0472e-04
20:22393105 T C 0.066746 -9.6504e-06
20:22393936 T C 0.045914 5.5665e-05
20:22413085 G A 0.090849 -5.3212e-05
20:22416573 T C 0.195797 -8.6191e-05
20:22423877 G A 0.101699 -2.8952e-05
20:22424227 A C 1.882945 -3.8805e-06
20:22429987 G A 0.494964 -5.9616e-05
20:22435984 A G 0.037177 5.2003e-05
20:22436129 G T 0.402856 -5.8274e-05
20:22436847 A C 0.070371 5.3081e-06
20:22443902 T C 0.059134 -4.4307e-06
20:22447142 G T 0.031036 3.0167e-05
20:22453423 C T 0.087794 7.2860e-06
20:22456652 T C 0.039504 1.5295e-05
20:22464368 T G 0.562281 -1.8235e-05
20:22478769 C T 0.096801 -3.3905e-05
20:22482099 A G 0.575556 -6.6529e-06
20:22483395 A G 0.044447 -2.1555e-05
20:22485437 A G 0.056216 -3.7588e-05
20:22488267 G A 0.026070 -3.5790e-05
20:22488754 G A 1.235440 1.9570e-05
20:22493654 G A 1.942699 -8.7119e-06
20:22496339 A G 0.048521 -2.4569e-05
20:22499163 G A 0.032373 -1.0135e-04
20:22500566 G A 0.056317 -8.8671e-05
20:22504187 T C 0.073221 -1.1345e-05
20:22504818 A G 0.045239 3.3827e-05
20:22514606 A G 0.062497 1.5421e-05
20:22516755 A G 0.068219 7.0932e-05
20:22520686 A G 0.069722 4.9246e-05
20:22528122 C A 0.024905 -5.6625e-05
20:22528484 G A 0.024191 2.1104e-06
20:22539207 T G 0.041529 1.7585e-05
20:22542495 T C 0.108239 -2.2425e-05
20:22542989 T C 0.194138 -5.7199e-05
20:22544577 G A 0.048790 -4.0752e-06
20:22546186 A G 0.082303 1.4279e-05
20:22548693 A G 0.106922 -1.0476e-04
20:22551980 T C 0.077327 -6.1980e-05
20:22555334 T C 0.043295 4.8682e-05
20:22557099 A G 0.072283 1.2914e-05
20:22559601 G A 0.084276 -2.3063e-05
20:22561953 A G 0.062825 1.9240e-05
20:22569193 T C 0.044512 4.5145e-05
20:22576326 C T 0.125052 -2.9030e-05
20:22581060 C T 0.115724 2.4769e-05
20:22587676 A G 1.568266 -6.5250e-05
20:22589704 G C 0.077765 -4.6894e-06
20:22595031 T C 0.071020 -9.6822e-05
20:22597615 G A 0.142521 6.4923e-06
20:22603838 T C 0.086081 -4.0054e-05
20:22607471 T G 0.056596 3.6951e-05
20:22611301 T C 1.756520 -9.9759e-05
20:22620648 T C 0.114575 -6.7201e-06
20:22626961 G A 0.053435 9.6491e-06
20:22628336 A C 0.044769 5.7694e-05
20:22631583 T C 0.044048 5.2921e-05
20:22635852 A G 1.504497 -6.4283e-05
20:22640412 A G 1.469741 -1.1144e-04
20:22645499 T C 0.023051 -1.5759e-05
20:22645877 A G 1.466914 -1.4562e-04
20:22659842 C G 1.260744 4.0704e-05
20:22661241 T C 0.051309 7.7751e-06
20:22664118 T C 0.052539 5.6901e-06
20:22668225 C G 0.033097 9.6454e-05
20:22668305 G T 0.552294 7.3969e-05
20:22675364 T C 0.112644 -7.1951e-05
20:22675847 T C 0.021685 -3.9527e-05
20:22675948 C A 1.978977 -4.9244e-05
20:22682057 T C 0.062062 -5.0512e-05
20:22695838 T C 0.078570 -2.3511e-06
20:22699390 A G 0.624996 -6.1724e-06
20:22701756 T C 0.554469 3.6378e-05
20:22704090 A C 1.195608 1.7013e-05
20:22705015 A G 0.054551 -2.3191e-05
20:22709214 T C 0.059796 5.3368e-06
20:22709683 T C 0.531151 9.7672e-06
20:22714367 T G 0.025937 6.3091e-07
20:22723774 G T 0.168205 2.4441e-05
20:22729352 C T 0.087830 2.7887e-06
20:22737461 A G 0.622233 9.1968e-06
20:22738305 G A 0.522702 6.8399e-05
20:22740897 C T 1.175095 -2.4329e-05
20:22746044 A G 0.440789 2.2668e-05
20:22747163 A G 0.086571 -2.7540e-05
20:22748771 A G 0.052990 3.5356e-07
20:22750432 A C 0.160882 -3.5042e-06
20:22771468 C T 1.899557 -4.5749e-05
20:22774704 C T 1.567419 -1.5572e-05
20:22779280 C T 0.272961 -1.5130e-05
20:22779512 A C 0.625135 -1.9796e-05
20:22780049 T G 0.054730 1.0745e-04
20:22782178 A C 0.115601 -6.7146e-05
20:22786020 A G 0.300307 4.2840e-05
20:22787130 T C 0.035668 2.6065e-05
20:22791563 C T 0.473743 7.4728e-06
20:22793196 G A 0.212282 -5.2342e-06
20:22795070 G A 0.057469 2.0873e-05
20:22808892 T C 0.044710 5.5622e-05
20:22810816 A G 0.600815 -3.9803e-05
20:22817610 C T 0.033749 -7.0577e-05
20:22818098 A C 0.153339 2.1996e-06
20:22826108 C T 0.083938 5.9527e-05
20:22826391 C T 0.103270 -5.9769e-05
20:22845944 T C 0.026751 5.5810e-05
20:22850084 G C 0.126883 -1.2162e-05
20:22850216 A C 0.327918 -5.2438e-06
20:22858625 A G 1.566965 2.9232e-05
20:22873152 T C 0.716354 1.4888e-05
20:22874977 T C 0.078427 6.4468e-06
20:22878166 A G 0.104276 1.3550e-05
20:22880315 C T 0.826398 1.8799e-05
20:22885717 A G 0.078025 1.2877e-04
20:22896243 A G 0.469573 1.0583e-05
20:22900228 G A 0.048871 1.4304e-04
20:22903508 C A 0.039481 -1.0390e-04
20:22905373 G A 0.116529 -6.3007e-05
20:22928425 T C 1.570149 -6.3687e-06
20:22933104 G A 0.537428 1.1739e-06
20:22935485 C T 0.491001 5.3879e-06
20:22940081 C A 0.035749 -8.7148e-06
20:22941387 G A 0.062886 2.0898e-05
20:22942025 T C 0.078213 1.2251e-05
20:22946974 T C 0.063974 -1.2933e-05
20:22954330 G A 0.661601 5.3164e-05
20:22956203 T C 0.046547 -4.7568e-05
20:22958682 T G 0.860446 -2.0839e-05
20:22958865 G A 1.899154 4.1206e-05
20:22959733 T C 0.021328 -6.3464e-05
20:22979216 T C 0.330304 1.0065e-05
20:22979563 G A 1.124092 -8.0230e-05
20:22989049 T C 0.173580 2.5391e-05
20:22997466 T G 0.730726 -4.8844e-05
20:22998634 T C 0.232373 3.7771e-06
20:23000886 C A 0.073357 -2.3893e-05
20:23007275 T G 0.043279 -4.8134e-05
20:23011468 G A 1.223464 -2.2821e-05
20:23012830 G A 0.392863 4.7175e-05
20:23017044 T C 0.760506 -1.5741e-05
20:23017507 C T 0.118204 -1.1060e-04
20:23019541 C T 0.893513 -7.6178e-05
20:23026271 A G 0.029887 1.8273e-05
20:23028724 A G 0.388575 4.8761e-05
20:23036049 A G 0.191564 1.2505e-04
20:23044358 G A 0.701498 1.9469e-05
20:23048733 G A 0.126581 1.7331e-04
20:23050095 C G 0.042351 -4.2561e-05
20:23065209 A G 1.096126 9.7268e-06
20:23065584 T C 0.021325 1.2046e-05
20:23065879 A G 0.129587 1.1366e-05
20:23071990 T C 0.021042 1.4735e-05
20:23077311 T C 1.062598 4.2214e-06
20:23077649 T C 0.214041 -1.1123e-04
20:23082108 G A 1.798027 -7.6635e-06
20:23082615 T C 0.038943 4.5144e-05
20:23091791 T C 0.066548 3.1734e-05
20:23096039 A G 0.495240 -1.0650e-05
20:23101243 T C 1.804401 -6.5167e-06
20:23101725 G A 0.196667 -1.5719e-05
20:23111283 G C 0.216436 6.7102e-05
20:23112441 G A 0.615401 -8.4878e-06
20:23118275 A G 0.062445 4.1559e-05
20:23118439 A G 0.031519 4.8768e-05
20:23122335 T C 0.168198 -3.2653e-06
20:23124247 G T 0.052322 -1.2683e-04
20:23128200 A G 1.336604 2.3842e-05
20:23133961 C A 0.050637 -6.6955e-06
20:23134948 C T 0.221172 3.5992e-05
20:23136951 A G 0.040565 3.0513e-06
20:23142730 G A 0.206479 1.4322e-05
20:23144070 A G 1.214288 -2.2242e-05
20:23148094 G C 0.033908 -5.8593e-06
20:23149739 G A 0.210692 2.9684e-06
20:23149749 A G 0.085633 4.5195e-05
20:23149849 G A 0.258456 4.7324e-05
20:23154439 C T 0.104676 -1.5520e-05
20:23158402 G A 0.963433 1.1006e-05
20:23160502 C T 0.171665 -6.5590e-05
20:23173466 C T 0.038855 -2.8105e-05
20:23181354 C T 0.356468 1.4965e-06
20:23185323 A G 0.533433 3.6653e-05
20:23192375 A G 0.698077 -1.0222e-05
20:23207237 G T 0.147558 -8.4528e-05
20:23211123 G A 0.038511 2.0406e-05
20:23225174 A G 0.289407 6.5319e-05
20:23227059 C T 0.233749 -2.9651e-05
20:23231320 A C 0.021256 -3.3506e-05
20:23233429 T C 0.491193 -3.0096e-07
20:23233548 C T 0.185978 1.7515e-05
20:23235964 A G 0.036852 4.7201e-05
20:23247297 G A 1.427443 -1.2549e-05
20:23251681 G T 0.229160 2.9519e-05
20:23253584 G T 0.216888 -1.3805e-06
20:23258976 T C 0.295146 -1.0359e-05
20:23271336 G C 0.101654 -1.4692e-05
20:23271822 T G 0.899745 -2.8051e-06
20:23276345 T C 0.024450 -2.7967e-06
20:23277643 C T 0.041072 5.1135e-05
20:23286271 T C 0.086389 -6.3163e-05
20:23296209 T C 0.489657 2.6935e-05
20:23305768 G T 1.318295 1.1858e-05
20:23310588 G A 0.251792 -4.7571e-05
20:23316501 A G 0.027099 -6.8203e-05
20:23323987 G A 0.746017 9.6817e-06
20:23325922 C G 0.046833 5.9445e-06
20:23328004 G A 0.225843 -3.1347e-05
20:23329095 A G 0.042156 -4.3297e-05
20:23331021 G T 0.078924 3.5092e-06
20:23334781 T C 0.042691 -8.9078e-06
20:23344728 G A 0.626242 9.4797e-06
20:23355423 T C 0.590711 1.6844e-05
20:23368411 A C 0.776657 -7.6949e-06
20:23377600 A C 0.081358 2.8760e-05
20:23377815 A G 0.111544 5.3646e-05
20:23383912 T C 0.112348 -8.4251e-07
20:23388975 G A 0.886863 -1.0123e-05
20:23402735 G A 1.766903 4.0212e-06
20:23405904 T G 0.113829 2.3017e-05
20:23418327 A G 0.021549 7.9676e-06
20:23421079 G A 0.027248 -5.6121e-05
20:23421101 A G 0.149555 -6.8885e-05
20:23423097 C T 0.061186 -1.7922e-05
20:23424613 C T 0.989526 -1.0464e-05
20:23424638 T C 0.150499 -6.1735e-05
20:23426648 T C 0.750265 -4.6621e-06
20:23433317 T C 0.025463 7.2052e-05
20:23442042 T C 1.087791 1.3572e-06
20:23449550 A G 0.125189 -7.0497e-05
20:23457645 A C 0.106276 -4.3088e-06
20:23464311 A G 0.419608 -1.8752e-05
20:23470411 A G 0.025002 3.0124e-05
20:23472391 G A 1.937766 5.6956e-05
20:23476389 G A 0.216028 -2.4950e-06
20:23481527 T C 0.977630 6.3104e-06
20:23484294 G A 0.051247 7.2591e-06
20:23487503 T C 0.941570 -1.0985e-05
20:23491778 T C 0.235174 -6.4979e-05
20:23495535 A G 0.056100 -1.4778e-05
20:23503309 C T 1.144764 -1.7175e-05
20:23504771 G A 0.037102 -4.1873e-05
20:23507529 C T 1.193113 -5.8346e-06
20:23517560 C G 0.205706 -8.8320e-06
20:23539846 T C 0.175280 4.3231e-05
20:23544379 G A 0.047687 2.5978e-05
20:23545559 G T 0.025116 -6.9093e-06
20:23546871 C T 0.787160 1.2886e-05
20:23554317 C T 0.024895 5.7741e-05
20:23565975 T C 0.202029 -4.3141e-05
20:23568490 A G 1.111475 -5.2488e-05
20:23578189 A G 1.543738 -1.0605e-04
20:23586360 A G 1.206969 3.0953e-05
20:23586977 C T 1.659861 4.7994e-04
20:23588708 T C 0.066772 9.2403e-05
20:23591419 G A 0.026751 2.2332e-05
20:23592835 A G 0.041026 8.5670e-05
20:23595675 T C 0.439173 4.2717e-05
20:23623363 A C 0.038378 7.2476e-05
20:23623917 A G 0.437180 -6.9311e-04
20:23626444 T C 0.022941 2.8079e-05
20:23633755 G A 0.344910 3.0937e-05
20:23635691 A C 0.350152 -6.9790e-05
20:23642389 C T 0.235937 -6.4710e-05
20:23642839 C T 0.419257 3.8460e-05
20:23661479 A G 0.546293 1.9769e-05
20:23667865 A C 0.243516 1.7029e-06
20:23671988 A C 0.040108 -2.8816e-05
20:23672530 G A 0.210740 1.8830e-05
20:23679928 A G 0.079002 -8.9953e-05
20:23685281 A G 0.027300 1.5621e-05
20:23700824 G T 0.314582 -3.5942e-05
20:23703174 G T 0.127013 2.0263e-06
20:23708952 A G 0.062841 3.6365e-05
20:23711882 G A 1.405323 -2.8874e-05
20:23716039 C T 0.159091 -7.7343e-05
20:23723592 A G 0.078849 -8.5936e-05
20:23726523 C G 0.362713 1.2751e-05
20:23731412 A G 0.281270 -4.5171e-05
20:23731494 G A 1.409890 -5.4647e-05
20:23732521 C T 0.085405 -8.3372e-05
20:23734698 A G 0.161694 -6.1686e-05
20:23739740 T C 0.143170 -1.6444e-04
20:23740511 A G 0.181061 -4.4845e-05
20:23740591 T C 1.394456 3.7027e-05
20:23743352 A G 0.053617 3.2256e-05
20:23743853 A C 0.171382 -1.6613e-04
20:23746310 T C 0.274049 -1.1705e-05
20:23749714 A C 0.830650 3.4536e-06
20:23750404 T C 0.173012 9.3569e-06
20:23752250 C T 0.145101 4.6910e-06
20:23754681 A G 0.142596 -9.9347e-07
20:23758383 A G 0.717068 -1.1273e-06
20:23763351 A G 0.752038 -4.5285e-05
20:23766277 T C 0.237300 2.9707e-05
20:23778131 T C 0.022168 -8.7564e-05
20:23779167 G A 0.121998 4.8635e-05
20:23783368 T C 1.471877 -6.3951e-05
20:23799246 T G 0.515539 -1.1851e-04
20:23800519 T G 0.719414 -5.6670e-06
20:23801747 C A 0.058524 -1.8473e-05
20:23801950 T C 0.417206 -5.0289e-05
20:23805953 T C 0.097252 -8.8716e-05
20:23810703 G C 0.700910 1.0139e-05
20:23813618 A G 0.368094 -1.4640e-07
20:23814024 T G 0.201999 -4.1034e-05
20:23829486 T G 0.049770 -2.2859e-05
20:23830338 G A 0.082173 -1.9590e-05
20:23833226 A G 0.132544 -4.5312e-05
20:23847009 C T 0.367942 -9.0511e-06
20:23847706 A G 1.125789 4.1698e-08
20:23860178 G A 0.876976 -8.8042e-05
20:23860998 A G 1.661257 9.7778e-05
20:23867669 G T 0.026846 3.3084e-05
20:23869747 A G 0.091105 -7.8858e-06
20:23887289 T C 0.274513 -1.6582e-04
20:23890124 C T 0.045934 1.0714e-05
20:23894838 A G 1.498411 5.6292e-05
20:23913220 T C 1.961499 -7.2799e-05
20:23916654 C A 0.113202 -3.1246e-05
20:23917136 T G 0.120356 -3.3605e-05
20:23925871 T C 0.267752 -4.4836e-04
20:23926870 C T 0.121255 4.1905e-05
20:23932584 T G 1.821552 -3.9029e-05
20:23953105 T C 0.119596 -1.6488e-06
20:23953831 G A 0.207316 9.7710e-05
20:23965339 G A 1.946805 -1.5202e-05
20:23974400 G C 0.064840 -3.4756e-05
20:23977072 G A 0.371499 8.4126e-06
20:23980270 T G 0.064211 6.7619e-05
20:23989652 A G 0.110304 -8.7814e-05
20:23989930 C T 0.781201 1.6685e-06
20:23995164 G A 0.095019 -3.5882e-05
20:23995560 G A 0.225641 -3.2436e-05
20:24004754 A G 0.042562 -1.1247e-05
20:24014138 G A 0.281374 -2.6299e-05
20:24019385 G A 0.116182 -4.2264e-05
20:24022718 T C 0.026281 4.1794e-06
20:24023945 C T 0.116983 9.3355e-06
20:24039955 G C 0.048826 2.4003e-04
20:24042907 A G 0.082010 -5.3980e-06
20:24047154 C G 0.081946 -1.1663e-05
20:24047323 A G 0.033253 -7.4439e-06
20:24051650 A G 0.198955 -2.7727e-05
20:24051702 A G 0.291329 -9.5925e-05
20:24052857 G A 0.343319 -2.5358e-05
20:24054597 C T 0.036365 6.4312e-06
20:24058407 T C 0.119463 2.4771e-05
20:24070067 G A 0.037651 1.4297e-05
20:24084087 C T 0.071280 -4.4803e-05
20:24084648 G A 0.047648 -2.2660e-05
20:24085745 G T 0.077479 -7.9447e-07
20:24086003 T C 1.074013 2.7234e-06
20:24086468 A G 0.035901 2.4779e-04
20:24088337 A G 0.036907 8.0068e-06
20:24093563 A G 0.047752 7.7255e-05
20:24094270 A G 0.136763 -4.4077e-05
20:24098549 A G 0.024051 2.9830e-05
20:24133456 C T 1.158221 -3.6515e-05
20:24134724 C T 1.976387 -1.5428e-05
20:24134855 C T 0.179704 6.2461e-06
20:24135234 A G 0.142982 -1.8123e-05
20:24135490 G C 0.045466 4.4644e-05
20:24137792 T C 0.071007 -5.2999e-05
20:24139471 T C 0.036346 -2.7914e-05
20:24139940 T C 0.073805 3.0788e-05
20:24140355 A G 1.220714 -2.9351e-05
20:24148686 A G 0.031497 1.5640e-05
20:24163616 A C 1.978169 -3.0037e-05
20:24168936 T C 0.091871 -3.2366e-05
20:24173344 A G 0.057469 -7.3106e-05
20:24180615 C T 1.958260 -4.8619e-05
20:24184146 C G 0.037161 2.3396e-05
20:24190593 A G 0.209555 1.0068e-05
20:24193468 T A 0.077083 8.5017e-06
20:24216313 G A 1.088814 -4.5946e-05
20:24219890 T C 0.054480 5.7957e-06
20:24223066 T C 0.055863 3.3524e-05
20:24224610 C T 0.056918 -2.9792e-05
20:24227140 T C 0.122657 -6.6470e-05
20:24227673 A G 1.209705 -5.7179e-05
20:24232843 T C 0.072715 -7.4294e-05
20:24237796 T C 1.063182 -3.9412e-05
20:24243044 T C 0.187819 -2.3978e-06
20:24243317 C T 0.101069 2.2772e-05
20:24249133 C T 0.029608 -1.7968e-04
20:24254455 C T 0.086986 -1.5833e-05
20:24257911 G T 0.129067 -5.8266e-06
20:24258641 C G 0.042386 7.1982e-05
20:24277723 C T 0.039478 5.0773e-05
20:24284524 G T 0.142385 -4.0952e-05
20:24291720 A G 0.068018 2.6387e-05
20:24299534 A G 0.230835 -3.2773e-06
20:24306446 C T 0.908019 3.5814e-05
20:24306739 A C 0.028014 5.5598e-05
20:24313473 A G 0.915218 6.7811e-05
20:24323250 T C 0.166393 1.9037e-05
20:24323976 T C 1.042896 -4.3491e-06
20:24332484 C T 0.058485 -6.8599e-06
20:24332731 G A 1.491261 2.0540e-05
20:24336365 A G 0.053302 -9.4581e-05
20:24336795 T C 1.542122 1.0912e-05
20:24344783 T C 0.023632 -1.6436e-05
20:24356580 T C 0.291715 1.5019e-06
20:24360226 G A 1.427238 1.8648e-05
20:24360631 A G 0.040036 -4.2444e-05
20:24363845 G T 0.064068 -2.1317e-05
20:24368009 C A 0.062711 -9.8111e-05
20:24390153 T C 0.610789 5.2287e-05
20:24393384 T C 0.139522 -4.9981e-05
20:24394402 A G 0.158529 -6.5625e-05
20:24398140 T G 0.038206 -1.1846e-04
20:24398320 A G 0.036950 -7.8772e-05
20:24401722 A G 0.186563 -5.5253e-06
20:24407852 T C 0.031487 -1.0451e-05
20:24414535 T C 0.162359 -6.1959e-05
20:24419241 T C 0.743063 4.0136e-05
20:24424704 C T 1.321076 -1.5509e-05
20:24425137 A G 0.037884 1.3265e-05
20:24425644 A G 0.042208 -5.6585e-06
20:24428580 A G 0.077661 1.9245e-05
20:24429585 G A 0.049219 3.6628e-05
20:24430322 A G 0.055486 -4.0619e-05
20:24432426 G A 0.045181 -2.5282e-04
20:24439555 C T 0.592739 -1.0958e-04
20:24441894 T C 0.049352 8.9061e-05
20:24445459 T C 0.077749 1.1505e-05
20:24449299 T C 0.054853 1.0834e-04
20:24453924 T C 0.121167 -8.4382e-06
20:24456098 C T 0.073928 -3.4114e-05
20:24456104 A G 0.048160 -3.3233e-05
20:24471953 T G 0.783680 -4.1988e-05
20:24478253 C T 0.091498 6.1116e-05
20:24486388 C G 0.034979 5.1887e-05
20:24486653 A G 0.055678 -1.3807e-04
20:24492006 A C 1.412477 -2.6203e-05
20:24492129 G A 0.113958 -4.1666e-04
20:24500721 A G 1.464646 -2.0758e-05
20:24503530 G A 0.501031 3.1130e-05
20:24505894 C T 0.050241 1.6197e-05
20:24511120 A G 0.032136 3.2050e-05
20:24524937 A G 0.057677 -1.0164e-04
20:24526892 G A 1.270105 -1.2573e-05
20:24527458 G A 0.044908 4.5517e-05
20:24530812 G A 1.595703 -1.3086e-05
20:24544881 G A 1.132394 4.8720e-05
20:24554413 A C 0.088340 -9.8456e-05
20:24556917 G T 0.448767 1.6759e-06
20:24558314 T C 0.058070 -4.8367e-05
20:24560089 A G 0.023327 1.5550e-05
20:24577509 T C 1.688573 -1.1375e-06
20:24591936 A G 0.379896 2.9096e-05
20:24593338 C T 0.048160 -4.0000e-06
20:24605951 T G 0.543982 -6.3084e-05
20:24613571 G A 0.538577 -9.5500e-05
20:24619771 A G 0.686908 1.2882e-05
20:24630360 T C 0.642688 -2.9110e-05
20:24632206 G T 0.096441 -2.6841e-06
20:24636027 A G 0.045476 3.0101e-05
20:24641285 A G 0.194920 9.0788e-05
20:24641577 T C 0.093705 2.6405e-05
20:24645939 A G 0.837570 1.7082e-04
20:24646685 G C 0.095552 7.6195e-05
20:24648764 G A 1.963388 -3.9077e-05
20:24650749 C G 1.860004 -7.0136e-05
20:24652296 G T 0.499632 1.2295e-06
20:24654315 T C 0.080426 2.1205e-05
20:24665361 A C 0.145819 -6.6215e-06
20:24672533 C T 0.494023 -1.3484e-05
20:24680829 A G 0.166744 1.0085e-05
20:24684899 G A 0.151457 1.0306e-05
20:24689777 T C 0.069212 2.0671e-05
20:24702197 T C 1.359921 -1.2813e-04
20:24713823 A G 1.833188 -2.9751e-05
20:24716468 T G 1.302728 -3.9540e-05
20:24717674 C T 1.479521 -3.1420e-05
20:24718438 T G 0.477976 -1.0828e-04
20:24718729 G A 0.761823 1.2679e-05
20:24722364 T C 0.697376 -1.0679e-04
20:24729921 G A 0.598079 3.5885e-05
20:24734100 A G 0.108282 2.5260e-05
20:24747023 T G 0.060793 3.0466e-06
20:24748932 G A 0.187124 -9.8922e-05
20:24749185 T C 0.062958 -1.0976e-05
20:24756665 G A 0.053305 6.6646e-06
20:24758776 G A 0.042811 -1.5325e-05
20:24759367 T C 0.057765 4.7669e-05
20:24771927 A G 1.111001 1.3719e-05
20:24772854 A G 0.165796 4.7321e-05
20:24796986 T C 0.047898 -1.8793e-05
20:24797357 A C 1.657982 3.5376e-05
20:24799364 T G 0.039786 -3.2053e-05
20:24801524 C G 0.041828 6.9908e-06
20:24811468 A G 0.028511 1.2615e-04
20:24835418 T C 0.135637 1.5508e-05
20:24835778 A G 0.176134 -1.1165e-05
20:24838982 A G 0.037544 -3.7452e-05
20:24840164 G A 0.104562 1.2364e-05
20:24854962 C T 0.591383 -4.5765e-05
20:24868966 A G 0.029452 4.1348e-05
20:24878389 A G 0.181285 4.3194e-05
20:24890945 T C 0.812753 4.5011e-06
20:24898856 A G 0.816680 1.1521e-05
20:24913729 A G 0.461020 2.3479e-05
20:24914348 C A 0.031890 1.6646e-06
20:24918198 G A 0.032967 -5.9620e-07
20:24921006 A G 0.966640 1.6740e-05
20:24924499 A G 0.077739 2.1212e-05
20:24930531 A G 0.055110 1.0698e-04
20:24935048 G T 1.235288 3.3269e-05
20:24944483 A G 0.031695 7.1396e-05
20:24947476 A C 1.446674 4.8599e-05
20:24951486 A G 0.249407 -1.8574e-05
20:24952147 A G 0.041127 3.4797e-05
20:24961550 C T 0.102257 -2.7737e-05
20:24964558 C T 0.136218 3.9946e-06
20:24966465 T C 0.181081 3.8570e-05
20:24970041 C T 0.160999 3.4131e-05
20:24973005 T C 0.443474 3.0088e-06
20:24973247 A C 0.190860 3.8381e-05
20:24973769 A G 0.460514 2.5331e-05
20:24979869 G A 1.935380 1.6238e-04
20:24981054 A G 0.213879 6.8280e-05
20:24992044 G C 0.043918 -3.5028e-06
20:24994289 T C 0.358386 -7.2968e-05
20:25005744 T C 0.353959 -6.4841e-05
20:25009045 C T 0.068761 -4.3901e-05
20:25015042 G A 0.041442 2.5729e-06
20:25017307 G A 1.723193 4.8001e-05
20:25018873 T C 0.080410 1.1983e-04
20:25019099 A G 0.233892 -1.0943e-06
20:25025971 G T 0.262520 1.2171e-05
20:25027526 A G 1.286853 3.2651e-05
20:25030730 T C 0.065149 -1.6415e-05
20:25031646 T G 0.145543 1.8895e-05
20:25035509 A C 0.062734 5.2006e-05
20:25036787 A G 0.125156 -1.1791e-05
20:25038484 T G 0.342232 7.7274e-05
20:25040884 T C 0.175495 -1.7133e-05
20:25051606 A G 0.035340 1.3953e-05
20:25056697 A C 0.030620 4.2700e-05
20:25057375 A G 1.275389 -1.8266e-05
20:25062715 A C 0.195547 -4.0047e-05
20:25063832 C A 0.459391 2.9554e-05
20:25067283 T C 1.012986 5.8897e-06
20:25070943 T C 0.402889 5.6131e-05
20:25073425 A C 0.116931 -2.2999e-05
20:25084781 A G 0.295841 5.5863e-05
20:25085760 G A 1.580324 2.3755e-05
20:25119498 G A 0.108596 2.1688e-05
20:25119836 C G 0.234499 -4.4947e-05
20:25121111 T G 0.035697 -1.5256e-04
20:25122727 T C 0.042049 -1.0987e-05
20:25124088 A G 1.300566 -1.6676e-07
20:25139399 T C 0.056797 9.6823e-05
20:25142501 T C 0.041315 -1.8823e-05
20:25143524 G T 0.164251 -1.2588e-05
20:25144017 A C 0.512764 -9.8267e-06
20:25156756 G A 0.249511 -4.3671e-05
20:25156938 A C 0.244012 -5.8027e-05
20:25173063 G T 0.169279 4.7827e-06
20:25176462 A G 0.021003 1.2037e-05
20:25177987 G A 1.499794 5.5395e-05
20:25181998 C T 0.930213 1.4250e-05
20:25187724 A G 0.034175 -1.8568e-04
20:25188117 A G 0.062458 -4.9981e-06
20:25193318 T C 0.032815 -1.8346e-04
20:25193949 A G 0.670890 8.9215e-05
20:25195913 C T 0.296220 -5.2636e-05
20:25196655 A G 0.031305 5.6150e-06
20:25202508 G A 0.235528 7.9361e-05
20:25205031 G C 0.364651 -2.4476e-05
20:25210827 G A 0.989763 -9.4864e-06
20:25218814 G C 0.021123 6.1289e-07
20:25226899 T C 0.082712 1.9630e-05
20:25229564 A C 0.886262 -2.5125e-05
20:25229978 A G 0.302111 -1.1732e-04
20:25234841 T C 0.075422 -2.5196e-05
20:25253238 T C 0.056090 -9.8352e-06
20:25257001 G A 0.083919 -8.1900e-06
20:25262769 A G 0.360259 -2.1027e-05
20:25280561 A G 0.038761 1.1837e-04
20:25281027 T C 0.066249 1.1308e-05
20:25282753 T C 0.057038 -2.3444e-06
20:25298326 T C 0.279167 1.9613e-05
20:25300316 A G 0.041955 4.9945e-05
20:25301022 A G 0.519340 -7.9643e-06
20:25330652 C T 0.040656 -1.0371e-04
20:25332135 C T 0.120534 1.8548e-05
20:25346082 A G 1.110826 1.5937e-05
20:25354423 A G 0.058187 2.1607e-05
20:25363057 A G 1.036602 1.9359e-05
20:25363242 T C 0.182126 1.2312e-05
20:25374223 T G 0.125987 8.8389e-05
20:25391969 T C 1.118113 2.2903e-05
20:25398790 A G 0.958656 2.7057e-05
20:25400154 T C 0.220662 7.4834e-05
20:25416773 G A 0.110050 -2.9270e-05
20:25434059 T C 0.076360 -3.0176e-06
20:25434139 T C 0.216466 5.2471e-05
20:25438783 T C 0.807053 3.7914e-05
20:25444262 C T 0.114354 8.2249e-06
20:25446043 A G 0.363751 -1.7538e-05
20:25448256 A G 0.131206 5.0849e-05
20:25451067 A G 0.020961 4.5708e-05
20:25456698 T C 0.072822 -1.1257e-05
20:25464941 T C 0.028725 -2.3377e-05
20:25467639 T C 0.057421 3.0106e-05
20:25471569 A C 0.097217 3.4747e-06
20:25481957 G C 0.034798 -4.8245e-05
20:25484623 A G 0.084458 4.5032e-05
20:25497127 C T 0.024363 1.8869e-05
20:25515956 A G 0.041757 5.3749e-05
20:25530619 C A 1.035823 1.6867e-05
20:25532467 A G 0.037433 6.4287e-06
20:25532622 A G 0.028605 -3.6939e-05
20:25556801 C T 0.821782 4.0250e-05
20:25565515 C G 0.066580 -9.7526e-05
20:25566485 G A 0.580983 3.5788e-05
20:25571740 T C 0.109917 6.5385e-05
20:25580959 G A 1.700313 3.3532e-05
20:25600601 A G 0.061069 -1.1416e-05
20:25601368 T C 0.073974 -7.1239e-07
20:25605527 G A 0.074152 -7.3777e-06
20:25612420 T C 0.075340 -7.2480e-06
20:25639508 T C 0.359775 -2.2150e-05
20:25639835 A G 0.097376 5.2983e-06
20:25641200 T C 0.056781 4.6998e-06
20:25649055 G T 0.079284 -5.4457e-06
20:25650787 A G 0.097730 -1.5314e-04
20:25653105 C A 0.160103 8.6289e-05
20:25666737 T C 0.086262 -9.4107e-06
20:25672341 G A 0.451802 -1.5101e-05
20:25675318 A G 0.031065 9.4249e-06
20:25701828 T C 0.044058 -1.5192e-04
20:25704132 A G 0.084480 3.7198e-05
20:25705106 A T 0.133498 4.3259e-05
20:25715345 C T 0.078671 5.3991e-08
20:25717520 T G 0.028839 -3.9336e-05
20:25722174 A G 0.040335 -3.8526e-05
20:25722462 C T 0.366903 -6.3218e-05
20:25725263 T A 0.519285 -1.5744e-05
20:25732547 G T 0.033912 -2.2404e-04
20:25737116 T C 0.162658 7.8642e-05
20:25743350 A G 0.032182 -6.3571e-05
20:25839745 A G 0.061971 -6.4596e-06
20:25843227 C T 0.029329 -4.3843e-05
20:25846964 A G 0.228378 5.2545e-05
20:25849847 A G 0.360168 -4.3410e-05
20:25861259 T C 0.077476 7.3574e-06
20:25922436 C A 0.054675 -1.6550e-05
20:25935552 A C 0.229332 6.2054e-05
20:25949415 T C 0.090131 -2.5169e-05
20:25969265 G A 0.692458 -1.7755e-06
20:25970765 A G 0.363164 -4.1909e-05
20:25970985 C T 0.226450 4.7847e-05
20:25972123 T G 0.076976 1.7858e-05
20:26072582 T C 0.255915 4.5773e-05
20:26106445 A G 1.310774 6.5231e-05
20:26113587 T C 0.027401 1.5543e-05
20:26120084 A G 1.287953 8.0337e-05
20:26137737 A T 0.036868 4.6651e-05
20:26158945 A G 0.242967 6.4545e-05
20:26166052 T C 0.129668 5.0424e-05
20:26167206 T C 0.043594 4.1555e-05
20:26167980 C T 1.334371 8.7286e-05
20:26176538 T G 0.105149 1.7682e-05
20:26178568 G T 0.432672 4.8640e-06
20:26213890 C T 0.066632 2.8551e-05
20:26220833 A G 0.068670 -2.4447e-05
20:26222699 A G 1.467813 2.8127e-05
20:26224651 T C 0.644460 7.0056e-07
20:26224680 A C 0.054620 -2.5577e-06
20:26228227 A G 0.150317 1.0314e-05
20:26230711 C A 0.073292 1.1623e-04
20:26231053 C A 0.259806 2.9670e-05
20:26231637 G A 0.040789 6.3283e-05
20:26246086 A C 0.495704 -1.4854e-05
20:26246166 T C 0.252568 3.1851e-05
20:29471031 A G 0.073662 3.0540e-05
20:29520899 C T 0.092566 1.1400e-05
20:29528551 T C 0.195797 5.4486e-05
20:29529644 C T 1.973229 3.0643e-05
20:29529825 G A 0.975125 -1.7435e-06
20:29542498 A G 0.477346 6.3253e-06
20:29560603 C T 0.975336 5.3313e-06
20:29568943 A G 0.977569 1.0262e-05
20:29575959 C T 0.319681 -6.9557e-06
20:29578181 T C 0.208987 1.3503e-05
20:29641312 C T 0.158675 1.5559e-05
20:29815418 C T 0.044266 3.0536e-05
20:29833898 C T 1.330200 2.8702e-06
20:29836828 G T 1.034652 1.3650e-06
20:29839920 G A 0.254886 1.9131e-05
20:29844516 T C 0.105789 -2.0602e-04
20:29857093 A G 0.043493 6.6680e-06
20:29857455 G C 0.101852 9.5275e-05
20:29874982 C A 1.671942 -4.5518e-05
20:29877023 T G 0.032772 -9.3547e-08
20:29889330 T C 0.295409 3.8710e-06
20:29890241 G A 0.036784 8.6411e-05
20:29891327 A G 0.072189 -2.7423e-05
20:29893501 T C 1.824194 1.1392e-07
20:29895629 A G 0.697739 2.5021e-05
20:29903893 T G 0.059339 -2.3394e-05
20:29904377 A G 0.310210 4.4923e-05
20:29908963 T C 0.058203 2.0749e-05
20:29911593 T C 0.044256 -5.0211e-05
20:29929083 C T 0.058803 -3.8231e-06
20:29934978 A G 0.037440 -5.9499e-06
20:29946316 A C 0.277655 -4.6025e-05
20:29955560 G A 0.068333 -5.2157e-05
20:29957056 C G 0.086467 1.5425e-04
20:29970431 T C 0.040926 1.3079e-05
20:29974298 C A 0.216213 2.7920e-05
20:29976949 A C 0.071439 -9.8668e-06
20:29981800 A G 0.108830 1.3440e-04
20:29989958 T C 0.072452 -3.5038e-05
20:29991219 G A 1.676100 -8.4623e-05
20:29995169 G A 0.380146 -7.1019e-05
20:30000938 C T 0.043827 -7.9924e-06
20:30001453 C T 0.205258 -7.3678e-06
20:30011117 C T 0.038297 3.8358e-05
20:30038038 C T 0.211591 -1.0220e-05
20:30038514 A G 0.059748 1.5307e-06
20:30061453 T C 0.059306 -2.3099e-06
20:30064331 G A 0.594479 -1.6531e-05
20:30065815 A G 0.071923 -4.9019e-05
20:30083622 A G 0.037294 1.9954e-05
20:30104807 G A 0.988513 -3.5371e-05
20:30115523 A G 0.074425 -8.8506e-05
20:30120325 C T 0.080592 5.6106e-06
20:30128436 T C 0.032824 2.0312e-05
20:30135990 G A 0.244467 -2.8886e-04
20:30142532 A C 0.094000 7.2707e-05
20:30146120 A G 0.028361 1.3708e-04
20:30148324 G A 0.075168 1.3152e-05
20:30158298 A G 0.051935 -3.4355e-05
20:30160111 A G 0.101388 1.1247e-05
20:30165506 A G 0.056664 -3.3803e-06
20:30192907 T C 0.317431 -1.6931e-04
20:30193377 G A 0.061715 1.2725e-05
20:30211639 A G 0.033545 -2.4326e-05
20:30232673 A G 0.153092 1.2294e-04
20:30254548 A G 0.149989 8.7714e-05
20:30294682 C T 0.044467 4.7657e-06
20:30296422 T C 0.129652 6.4541e-06
20:30296428 C T 0.063179 -7.5567e-06
20:30325791 C T 0.066674 -1.8946e-05
20:30327500 A C 0.022409 -5.8975e-06
20:30335689 G C 0.191207 9.6393e-06
20:30347798 T C 0.109749 4.9766e-05
20:30347832 G A 0.837706 4.4533e-07
20:30377773 A G 0.425726 -2.6466e-05
20:30405557 G A 0.042695 -1.4647e-05
20:30405996 C T 0.094273 6.7251e-06
20:30408306 G C 0.045499 4.4920e-05
20:30408580 C T 1.145987 -1.3801e-05
20:30413121 A G 0.582638 1.4568e-05
20:30414503 T C 0.036070 2.0744e-05
20:30414621 T C 0.054061 -2.5296e-06
20:30422578 C T 0.203301 -2.1003e-04
20:30423968 G A 0.145455 1.0016e-04
20:30433139 A G 0.227469 -5.8769e-05
20:30436287 T C 0.028430 -6.2565e-05
20:30436641 C G 0.135530 1.0881e-04
20:30444449 G C 0.411857 8.5459e-05
20:30444722 A G 1.708441 6.1115e-05
20:30449325 G C 0.732482 -3.2404e-05
20:30452782 T C 0.572904 2.6986e-06
20:30453910 G A 0.105166 -6.0305e-05
20:30456170 G C 0.041234 3.5367e-06
20:30459439 T C 0.657135 8.0956e-06
20:30463114 G A 0.190844 3.7472e-05
20:30475633 A C 0.386981 -1.9300e-05
20:30483158 T G 0.051195 1.5664e-04
20:30489670 G A 0.522323 -9.3607e-05
20:30495890 C G 0.053049 1.6104e-05
20:30502331 C T 0.081835 3.2664e-05
20:30504235 T C 0.121897 5.0746e-05
20:30510804 T C 0.028128 1.9143e-05
20:30512051 G A 0.176871 2.8763e-05
20:30514161 G T 0.386462 -1.4945e-05
20:30517046 G A 0.971291 1.6655e-05
20:30517503 T C 0.336964 4.8546e-05
20:30526041 T C 0.099687 -2.7806e-05
20:30528654 C T 0.113497 6.1212e-05
20:30532709 C T 0.825885 -2.2441e-05
20:30533949 G A 0.821708 -1.7992e-05
20:30549339 A G 0.051332 -6.6910e-05
20:30551494 G A 0.247261 -2.3754e-05
20:30555622 A G 0.042650 -7.9181e-05
20:30558322 A T 0.192366 2.9981e-05
20:30560938 A G 0.522443 1.7666e-06
20:30561226 G A 0.176958 3.0627e-05
20:30577396 C G 0.065107 5.1129e-05
20:30578467 C T 0.631406 -8.6922e-05
20:30579170 A G 0.119165 -3.0044e-04
20:30581522 A G 0.139898 -3.4580e-06
20:30584710 T C 0.146150 -1.8688e-05
20:30592226 T A 1.246460 -1.4103e-05
20:30595382 C T 0.622402 -2.8000e-04
20:30602489 G A 0.026252 -9.1870e-06
20:30603493 T G 0.085506 3.9761e-06
20:30603601 T C 0.148337 -3.3900e-06
20:30608318 G A 0.201065 -3.0993e-05
20:30614282 A G 0.085214 5.6199e-05
20:30616835 A G 0.115312 -2.7241e-04
20:30623540 G A 0.283153 -2.7546e-05
20:30627376 C T 0.078602 1.2544e-05
20:30629296 C G 0.039371 -3.6284e-05
20:30635236 G T 0.097980 2.6030e-04
20:30645680 A G 0.193220 -3.0098e-05
20:30645959 C T 0.293147 -1.0354e-03
20:30647022 G A 0.021893 -2.2671e-07
20:30648578 C T 1.357724 2.1834e-04
20:30649530 C T 0.173057 -4.1250e-05
20:30651031 A G 0.023525 1.6871e-05
20:30658042 T C 0.048258 -9.6641e-05
20:30658577 A G 0.102348 -6.7326e-06
20:30660621 C T 1.404239 2.2762e-04
20:30661605 T A 0.044188 3.1784e-05
20:30677633 A C 0.094773 7.9809e-05
20:30678894 C A 0.157870 -9.1167e-05
20:30680225 T G 0.655045 -2.3598e-04
20:30698922 C T 0.100148 -5.2005e-05
20:30699601 A G 0.111589 2.0301e-04
20:30729619 A G 0.020770 -3.5780e-05
20:30731472 C A 0.793336 1.5644e-05
20:30732169 G A 0.281627 7.4863e-05
20:30742996 T G 0.278706 -1.6831e-04
20:30770205 G A 0.263454 3.4427e-04
20:30809800 G A 0.035009 5.0313e-05
20:30818850 T C 0.120761 1.1862e-05
20:30819912 T C 0.098784 -9.4402e-05
20:30821691 G A 0.317386 4.6925e-04
20:30826786 C T 0.061033 2.3601e-06
20:30831072 T C 0.031562 -1.8002e-05
20:30840014 T C 0.022321 -2.0527e-04
20:30845108 A G 0.021156 2.9587e-05
20:30849517 G T 1.102920 1.5949e-04
20:30876625 C T 0.056690 2.8013e-05
20:30877437 G A 0.029653 4.7736e-05
20:30885583 T C 0.066148 4.7731e-06
20:30906414 A G 0.078589 1.1071e-04
20:30961341 A G 0.755614 -1.2102e-05
20:31017119 C T 0.086126 -4.5859e-05
20:31019024 T C 1.656259 -3.5440e-04
20:31025163 G A 0.719755 -4.6517e-06
20:31027111 A G 0.035044 6.0870e-05
20:31028723 G A 1.900196 6.3924e-05
20:31033766 A G 0.095279 4.8215e-05
20:31040476 C T 0.086343 7.7115e-06
20:31042348 C T 0.411633 1.2646e-04
20:31050805 G T 1.895912 8.9661e-05
20:31073168 A G 0.135429 1.4171e-04
20:31076232 C G 0.185813 -3.5006e-05
20:31081405 T G 0.097126 5.5334e-05
20:31085492 G T 0.023778 5.7174e-05
20:31085857 G A 0.772385 6.4617e-05
20:31091235 C T 0.594021 7.5946e-05
20:31099311 C T 1.054993 3.0334e-03
20:31108477 T C 0.446966 1.0089e-05
20:31112389 T C 0.041747 2.4628e-05
20:31119148 A G 0.118652 -1.2834e-04
20:31121323 A G 0.106805 1.0109e-06
20:31144462 A G 0.114880 -2.9732e-05
20:31145415 A G 0.475486 1.7604e-05
20:31167877 A G 0.644603 2.8299e-05
20:31169605 T G 0.089761 2.6956e-06
20:31177592 A G 0.147516 -6.2197e-06
20:31178800 A G 0.076032 -5.4157e-06
20:31181702 T C 0.035314 1.2508e-04
20:31181808 T G 1.399789 4.3009e-06
20:31182888 A G 0.024184 6.1350e-07
20:31190475 C T 0.119113 1.0328e-04
20:31191015 T C 0.522855 8.0497e-05
20:31195299 C A 0.212337 3.1472e-05
20:31195504 T C 0.067888 -1.9609e-04
20:31199581 T C 0.096353 2.3127e-06
20:31200030 T C 0.081751 -3.0743e-05
20:31205204 A C 0.160898 -6.5068e-05
20:31206830 T C 1.817647 1.9231e-05
20:31211218 A G 0.026657 -1.3848e-04
20:31213107 A G 0.537789 -3.2313e-07
20:31218261 G A 0.229166 -6.4555e-05
20:31223633 G T 0.698236 -1.4010e-05
20:31227293 C T 0.040987 -1.4199e-05
20:31232940 G A 0.338091 2.1923e-04
20:31240778 A G 0.064175 1.5915e-05
20:31248265 T C 0.107778 -1.9815e-05
20:31255800 T C 0.290514 -5.5876e-05
20:31265482 C T 0.035048 -9.5944e-06
20:31273837 A G 0.047797 3.1814e-07
20:31291483 A C 1.457810 -9.5990e-06
20:31306861 A G 0.505218 -6.7378e-06
20:31315867 T C 0.312400 -2.6256e-05
20:31318404 A G 0.641283 3.0191e-05
20:31323650 G A 0.121096 1.4719e-05
20:31323987 C T 0.109801 -3.1779e-04
20:31324035 C A 1.545221 -2.4810e-05
20:31339948 C T 0.038589 -1.9254e-04
20:31340356 C T 0.349360 -7.2777e-06
20:31343598 A G 0.095363 1.5117e-06
20:31352316 C T 0.832075 1.8096e-05
20:31365183 C T 0.055275 -3.0648e-04
20:31379151 G A 0.114614 -1.1530e-04
20:31384880 A C 0.041825 6.0536e-05
20:31386449 C T 0.891790 -1.1093e-05
20:31390138 G A 0.080582 6.4018e-05
20:31391229 C T 1.937623 -6.3588e-05
20:31398368 A G 0.202613 -1.0253e-05
20:31399643 C T 1.730489 -4.4998e-05
20:31403426 G A 0.208374 7.4789e-06
20:31409605 G A 0.137039 -5.3831e-05
20:31410080 G A 0.020241 6.5596e-06
20:31415948 G C 0.108126 -4.8618e-04
20:31419788 C T 0.602243 4.5549e-07
20:31429865 T C 1.151966 -3.9864e-05
20:31438709 C T 1.976046 -1.2529e-04
20:31440180 G T 0.064250 3.4340e-05
20:31446766 A C 0.040858 7.4092e-05
20:31447697 G C 0.048083 -2.3578e-04
20:31448849 A G 0.323014 -8.8452e-06
20:31448908 T C 0.052516 -4.2755e-05
20:31451351 A C 0.296642 3.4513e-06
20:31464494 T C 0.092676 -1.5419e-05
20:31465450 C T 1.065538 -5.8746e-06
20:31466534 T C 0.869962 1.8999e-05
20:31469575 A G 0.066340 -7.8906e-05
20:31471301 G A 0.037690 1.2554e-04
20:31474871 G A 1.360824 6.7937e-06
20:31477841 T C 0.032902 -9.0299e-05
20:31478453 G A 1.522401 -3.1169e-06
20:31480052 C G 0.038878 1.6159e-06
20:31485620 G A 0.043428 4.9505e-05
20:31486206 G A 1.385913 5.8298e-06
20:31489930 G A 0.048602 -6.1678e-06
20:31497955 G A 0.027926 -1.0016e-04
20:31498160 A C 0.926338 1.1567e-04
20:31505706 G C 0.033045 -7.9943e-05
20:31506862 T C 0.027086 -3.0518e-06
20:31508152 G T 0.398802 -6.2066e-05
20:31510116 A G 0.109739 3.3445e-05
20:31511780 G C 0.108496 4.3923e-05
20:31531544 T C 0.408377 7.8660e-05
20:31539108 C T 0.601130 2.7076e-06
20:31540465 T C 0.038822 1.8147e-05
20:31550792 G T 0.025408 2.5563e-05
20:31553713 T C 0.125760 4.7852e-06
20:31554304 T G 0.039277 2.9374e-06
20:31565736 T C 0.322673 -1.9794e-05
20:31568098 A C 0.104685 1.9983e-05
20:31584277 G T 0.023077 1.7531e-05
20:31585545 T C 0.714153 -4.8325e-05
20:31590686 A C 0.480599 8.5323e-05
20:31590745 C T 0.200058 -4.6862e-05
20:31591228 T C 0.045457 -9.7904e-06
20:31593192 A G 0.049426 4.9351e-06
20:31596472 T A 0.451767 -2.4922e-05
20:31596646 A G 0.092261 4.6607e-05
20:31597260 A G 0.318545 -6.9142e-06
20:31603858 T C 0.054415 -1.2991e-04
20:31607654 C T 0.588234 4.3143e-06
20:31612282 T C 0.091232 -2.1537e-06
20:31612340 G T 1.866243 -4.1109e-05
20:31613985 C G 0.800889 -1.7002e-05
20:31616793 A T 1.120560 1.8658e-05
20:31619500 T C 0.275996 1.6819e-05
20:31621165 C A 0.055506 7.5516e-05
20:31627291 G A 0.758951 1.0982e-05
20:31629216 A G 0.065522 1.0264e-05
20:31630971 T C 0.298116 1.9968e-05
20:31638671 A C 0.066752 2.2306e-05
20:31652596 T C 0.305497 1.0394e-05
20:31654699 G A 0.049839 -8.0865e-05
20:31656632 G C 0.734650 -3.1886e-06
20:31656837 A G 1.472802 -1.2168e-05
20:31656938 A G 0.628368 -1.5441e-06
20:31660543 T C 0.308963 1.2233e-05
20:31671599 G A 0.412464 -4.2594e-05
20:31671978 C T 0.659199 -1.3307e-05
20:31672456 T G 0.229381 1.2872e-05
20:31673846 G A 0.738967 -2.2695e-05
20:31675943 T C 1.125984 -4.4348e-05
20:31676622 T G 0.984385 -7.4436e-06
20:31676804 C A 0.757685 -1.6581e-05
20:31678696 A C 0.033623 5.1235e-06
20:31678773 A G 1.398510 -5.9380e-05
20:31680334 T C 0.040315 6.1355e-06
20:31687062 C T 1.220017 5.2962e-06
20:31688260 T C 1.207910 1.0082e-05
20:31690101 A G 0.054853 -3.2970e-05
20:31691679 A G 0.381171 -1.7320e-07
20:31693773 C A 0.147253 -1.6965e-05
20:31694484 T C 0.556672 5.9608e-06
20:31697195 C T 0.784128 -1.1882e-04
20:31697679 T G 0.169662 -1.2824e-04
20:31698261 T C 0.524040 -1.9360e-04
20:31699565 T C 0.052101 -4.2688e-05
20:31711686 G A 0.035327 -1.0451e-05
20:31716818 C T 0.052373 5.4799e-06
20:31719159 T C 0.021743 2.6240e-05
20:31719545 G C 0.060105 -2.7572e-05
20:31721782 G A 0.616839 -2.5142e-05
20:31722166 A G 0.452971 -9.0138e-05
20:31723315 T C 0.464925 -3.7634e-05
20:31725508 A G 0.046398 -3.5631e-06
20:31728017 T C 0.034012 -1.5265e-05
20:31733198 C T 0.473851 -4.4230e-05
20:31747143 C T 0.050046 -3.3403e-05
20:31753607 C T 0.073451 1.2108e-05
20:31754219 G A 0.167770 8.0091e-06
20:31760953 G T 0.055158 5.6487e-05
20:31780585 G A 0.021441 3.3405e-05
20:31790377 A G 0.274084 2.1355e-05
20:31793069 G T 1.029669 6.1190e-05
20:31798151 A G 0.074513 -9.7949e-06
20:31798488 G A 0.058725 -2.5772e-05
20:31805464 A C 0.055700 1.5767e-05
20:31806588 C T 0.205638 1.9325e-05
20:31812923 A G 1.057333 9.8424e-05
20:31824938 A G 0.054473 1.0225e-05
20:31826027 C T 0.542281 5.7090e-05
20:31850501 A C 0.170483 -1.5596e-05
20:31854151 C T 0.434869 -5.2372e-06
20:31854407 T C 0.272942 -1.0107e-05
20:31859377 C T 0.543887 3.6458e-09
20:31868682 A G 0.024635 6.3202e-05
20:31870290 T G 0.056122 -1.5697e-05
20:31874762 C T 0.044798 -4.7477e-05
20:31876681 G A 0.527117 -2.8754e-06
20:31876808 T G 0.025369 -7.9463e-06
20:31877283 A C 0.043448 -1.6151e-05
20:31877565 T C 0.097415 9.1859e-05
20:31877713 T A 0.038514 2.9356e-05
20:31877898 T C 0.317464 -2.0778e-05
20:31878143 T C 0.325442 2.5338e-05
20:31884141 T C 0.243100 -8.2277e-06
20:31885139 T C 0.045869 6.1253e-05
20:31887418 T C 0.849063 -2.1154e-05
20:31889944 T C 0.032055 -3.4319e-05
20:31894789 G C 0.066148 3.1443e-05
20:31897554 C G 0.909719 -6.1940e-05
20:31901830 A G 0.043960 -2.7329e-05
20:31904672 C A 0.881783 -4.2861e-05
20:31905813 G A 0.793963 -3.1177e-05
20:31909319 T C 0.035249 -1.9155e-05
20:31913433 A G 0.080056 -3.2477e-05
20:31913482 G A 0.025515 1.2337e-04
20:31914031 T G 0.054006 9.3146e-05
20:31915703 A C 0.712446 -1.6137e-06
20:31917507 A G 0.025054 1.2301e-04
20:31921493 G A 0.455220 2.2439e-05
20:31925918 G C 1.667710 -3.5019e-05
20:31933064 C T 1.432182 -1.6983e-05
20:31938046 T C 0.938934 -5.4938e-05
20:31938106 A C 1.825742 -3.2319e-05
20:31939710 T C 1.352430 -5.6595e-05
20:31940540 A G 0.777289 -8.5066e-05
20:31940612 T C 0.022905 -6.9068e-05
20:31941166 A C 0.069563 2.5110e-05
20:31946733 T C 0.051718 5.3694e-06
20:31950845 A G 1.783989 -1.1323e-04
20:31979170 C A 0.358464 7.5043e-05
20:31984481 T C 0.101449 -1.2776e-04
20:31985883 T C 0.063409 2.8395e-05
20:32000462 T C 0.034970 -2.9604e-04
20:32001292 G A 1.366530 -1.2072e-05
20:32088092 G A 0.070527 -3.4008e-05
20:32126879 T C 0.023253 -6.2518e-05
20:32129068 A G 0.033834 -2.8280e-04
20:32162067 C G 0.029738 -1.8611e-05
20:32163561 G A 0.040971 4.4475e-07
20:32171036 C T 0.067966 4.4803e-05
20:32174542 A G 0.092631 -1.2135e-04
20:32191383 A T 0.037118 -1.4296e-05
20:32200023 A G 0.044055 -6.0220e-05
20:32206167 G T 0.055360 4.5738e-05
20:32218790 G A 0.026216 -4.5153e-05
20:32239468 C T 0.966062 2.6847e-05
20:32243629 T C 0.091254 -3.0197e-05
20:32245789 C T 0.023441 1.9567e-05
20:32248461 A G 0.058881 -5.9159e-05
20:32260298 A G 0.027008 -7.0058e-05
20:32263233 C A 0.222013 4.2229e-06
20:32264675 T C 0.072043 -5.2212e-05
20:32266134 T C 0.054013 -7.2557e-05
20:32273524 C T 0.041318 -1.4455e-06
20:32276014 T C 0.026865 -4.0362e-05
20:32277069 G A 0.086668 9.3138e-05
20:32291310 T C 0.099245 4.1243e-05
20:32295541 T C 0.947497 2.8930e-05
20:32308275 T C 0.308999 -2.4739e-04
20:32313670 A G 0.070822 2.6251e-05
20:32333181 T G 0.516743 -2.7437e-05
20:32334666 A G 0.034188 -3.0213e-04
20:32341956 C T 0.337260 4.9675e-05
20:32354990 A G 0.902449 -2.8102e-05
20:32374998 T C 0.707912 9.0159e-06
20:32376748 T C 0.043892 1.7981e-06
20:32378732 A G 0.602178 1.5525e-05
20:32383432 G T 0.042354 -2.6250e-06
20:32394196 T C 0.267291 1.9008e-04
20:32407584 G A 0.107064 9.2094e-05
20:32415089 T G 0.888515 9.6830e-05
20:32416751 G A 0.210438 1.7010e-05
20:32421239 A G 0.087924 -3.6205e-05
20:32426842 G A 0.381963 -5.7472e-05
20:32445327 T C 0.071436 -5.8624e-05
20:32449398 C T 0.271163 8.6173e-05
20:32452176 C T 0.215044 8.8126e-05
20:32456862 T G 0.347951 -4.6489e-05
20:32459320 C G 1.699674 -2.6437e-05
20:32465463 G A 0.262776 -8.6174e-05
20:32466219 A G 0.044100 -1.1584e-04
20:32476030 A G 0.472474 -4.8717e-05
20:32477484 T C 0.522530 7.5637e-04
20:32477633 G A 1.004223 5.0416e-05
20:32484835 C T 0.110797 -8.9458e-05
20:32498695 C T 0.237531 -7.3968e-06
20:32509651 G A 1.618209 -5.8309e-05
20:32516339 A G 0.039764 -6.3247e-05
20:32531909 T C 0.026148 1.0113e-04
20:32533018 C T 1.165309 -3.7748e-07
20:32536364 C T 1.287814 -1.5079e-05
20:32537166 C T 0.633402 4.6877e-06
20:32542599 T C 0.068755 3.0967e-05
20:32545548 A G 0.047362 1.1413e-05
20:32566975 T C 0.118833 -6.4225e-05
20:32579941 C T 0.108110 -1.2504e-05
20:32588095 C T 1.297944 -1.3837e-05
20:32588955 A G 0.047466 7.2927e-06
20:32589141 T C 0.069511 -6.2238e-05
20:32599334 T G 0.080631 8.8224e-05
20:32603927 A T 1.034866 4.2913e-06
20:32605029 T C 0.081696 7.0329e-06
20:32606735 C A 0.729554 7.5691e-06
20:32607985 A G 0.219192 7.7688e-05
20:32626240 A G 0.116471 -5.4118e-05
20:32626498 G A 0.045645 1.4768e-05
20:32627950 T C 0.066746 1.4987e-05
20:32644396 A G 1.296977 -1.7054e-05
20:32652816 T C 0.158941 2.6868e-07
20:32654818 A C 0.269618 -2.4989e-05
20:32655512 T C 0.046148 -1.4093e-05
20:32655691 T C 0.124637 2.8831e-05
20:32660190 T C 0.125004 -2.0549e-05
20:32665084 T C 0.142956 1.5010e-05
20:32668624 T C 0.378020 -2.5286e-06
20:32675636 C A 1.175728 1.7372e-05
20:32687611 C T 1.179889 -1.8543e-06
20:32699478 A C 0.051594 -5.8700e-05
20:32729444 G T 1.262127 5.1443e-06
20:32738612 T C 0.555218 -1.1083e-05
20:32738927 G A 0.063912 -7.4065e-05
20:32757997 T C 0.278038 -2.4568e-05
20:32773520 C T 0.052039 -5.9899e-05
20:32778608 A G 0.074240 4.3620e-05
20:32806891 G A 0.200204 -1.2886e-04
20:32825638 C T 0.640530 1.0473e-05
20:32828786 A G 0.046427 -9.7628e-05
20:32842357 G T 0.200730 -1.2918e-04
20:32842880 T C 0.062322 2.3329e-07
20:32847711 A G 0.830468 -2.2366e-05
20:32847803 T C 0.022464 -1.0150e-05
20:32857293 C T 0.043298 -2.5646e-05
20:32883308 A G 0.032500 -8.0321e-05
20:32888352 A G 0.064983 -5.2950e-05
20:32903004 A G 0.116957 1.1747e-04
20:32903687 G A 1.877807 7.8708e-05
20:32910305 A G 0.101427 -1.2419e-04
20:32955423 G A 1.018984 -1.0051e-05
20:32960604 C G 0.023937 -5.2296e-05
20:32966374 T G 0.070712 8.7364e-06
20:32974463 C A 0.026700 -6.7912e-05
20:32980139 G A 0.045583 4.5095e-05
20:32988931 G A 0.031477 3.5947e-05
20:32991425 T C 0.054438 3.0852e-06
20:32992166 T C 0.051906 5.1772e-05
20:32993390 G C 0.108119 -2.8366e-06
20:32998560 G A 0.033447 7.0147e-05
20:33016252 T C 0.025106 -8.6960e-05
20:33028581 G T 0.025625 1.5698e-05
20:33028629 G A 0.046369 8.6421e-05
20:33036482 G A 0.987754 5.8588e-06
20:33048656 T C 0.047511 -8.1472e-05
20:33072578 G A 0.410075 -1.7719e-05
20:33074607 A G 0.125195 1.0660e-04
20:33081476 T C 0.086554 -6.8741e-05
20:33082171 T C 0.221925 -1.7857e-05
20:33096940 A G 0.057359 -7.1975e-05
20:33104592 C G 1.396173 -8.5769e-06
20:33113016 T C 0.054714 2.5562e-05
20:33114201 G A 0.280092 4.5123e-06
20:33123035 C A 0.108895 -8.2683e-06
20:33129835 T C 0.062416 9.4185e-05
20:33132191 T C 0.561278 4.0054e-05
20:33132364 T C 0.946971 -1.2164e-05
20:33171268 A C 0.061507 -2.3197e-05
20:33171772 A G 0.210831 -6.4784e-06
20:33193313 T C 0.178435 1.5345e-05
20:33212028 A C 0.050283 7.1674e-05
20:33212055 A G 0.844392 3.0814e-05
20:33217461 A G 0.093426 -3.2717e-05
20:33220984 C T 0.673549 2.4956e-05
20:33239512 C T 0.743894 2.8844e-05
20:33245284 C T 1.642938 2.2498e-05
20:33264731 G T 0.101069 -1.1064e-04
20:33294945 C T 0.894192 -1.4036e-05
20:33320571 C T 0.368354 1.9543e-06
20:33338114 A G 0.027988 6.2139e-05
20:33355046 A G 1.714526 7.7854e-05
20:33357765 C T 0.115477 -2.9375e-05
20:33399182 C T 0.033048 1.0194e-04
20:33403584 A C 0.364891 -4.1130e-05
20:33405664 T C 1.240410 -6.8347e-05
20:33437621 A G 0.759480 -3.9838e-06
20:33442047 A G 0.111599 1.0922e-04
20:33457367 A G 0.120180 -5.5312e-05
20:33462842 G A 0.058820 2.9019e-05
20:33462951 T G 0.046226 2.8239e-05
20:33467120 G T 0.035229 -3.2523e-05
20:33502809 G A 0.051575 7.4551e-05
20:33509879 A G 0.105925 -5.8822e-05
20:33527838 G A 1.239647 -1.3274e-04
20:33538214 A G 0.116071 9.6133e-05
20:33565169 C T 1.140882 -4.8709e-05
20:33565480 T C 0.619286 -1.7212e-05
20:33565755 A G 0.199860 -6.7784e-05
20:33574773 G A 0.020516 4.7579e-05
20:33582046 T C 0.029140 4.1768e-05
20:33584197 T C 0.028433 6.5817e-05
20:33584289 T C 0.880563 3.0195e-05
20:33585437 T C 0.164943 -5.3664e-05
20:33586968 A G 0.039952 -7.9562e-05
20:33588185 T A 0.021600 -1.1649e-05
20:33592122 C T 0.035083 1.3880e-04
20:33592721 G A 0.248358 1.1454e-05
20:33594226 T G 1.220981 2.9527e-05
20:33600406 C T 0.031425 -8.2486e-06
20:33619608 G A 0.096519 -3.9089e-05
20:33625526 G A 1.386949 8.5412e-06
20:33640242 A G 0.355812 -7.7235e-06
20:33642396 T C 0.108181 -1.9950e-05
20:33653392 A G 0.029267 -1.1453e-04
20:33678636 C T 1.387647 1.0014e-05
20:33694540 A G 0.238592 -6.3402e-05
20:33703607 T C 0.326094 1.3190e-06
20:33713639 A G 1.192314 3.9087e-05
20:33713975 C A 1.359327 1.2403e-05
20:33719933 T C 0.078583 -1.9508e-05
20:33729442 C A 0.168792 -1.0461e-04
20:33730387 T C 0.423986 -1.2090e-05
20:33730464 G A 1.125705 -4.9881e-05
20:33731022 C T 0.072127 2.2362e-05
20:33733180 A G 0.531453 -4.2943e-06
20:33744904 G A 0.429247 -2.8769e-06
20:33753262 C T 0.425564 -1.1838e-05
20:33762035 C T 0.093312 3.2063e-06
20:33764554 G A 0.174768 -1.5573e-04
20:33765771 T C 0.576504 2.6204e-05
20:33771435 A G 1.124066 -5.4464e-05
20:33782642 T C 0.103942 -6.4102e-05
20:33797216 A G 0.020448 -1.3895e-05
20:33799280 G T 0.836424 -2.8809e-05
20:33801283 C T 0.192337 -4.6709e-05
20:33804279 G A 0.057849 3.7282e-05
20:33805856 T C 0.025031 -1.5979e-05
20:33813993 A G 0.086548 1.7012e-05
20:33833729 A C 0.279946 -5.8862e-06
20:33834708 A G 0.353914 -4.8737e-05
20:33839267 T C 0.026190 -1.5518e-05
20:33844938 C A 0.647226 -2.8993e-05
20:33846233 G T 0.092819 -3.6778e-05
20:33848072 T C 0.023671 -2.4701e-05
20:33848213 G A 0.026102 -2.0108e-05
20:33848555 T C 0.052935 6.1285e-05
20:33849179 A G 0.269962 -1.9613e-05
20:33850951 T C 0.024885 -4.3772e-05
20:33851032 C G 0.155338 4.2925e-05
20:33859141 G C 0.074707 -1.5973e-05
20:33864247 A G 0.038722 -4.1814e-05
20:33867697 G A 1.754848 -1.5637e-05
20:33872215 A C 0.034278 -4.6030e-06
20:33874720 T C 0.415813 -4.2765e-05
20:33879478 G A 0.450728 -7.8813e-05
20:33880546 A G 0.413369 -1.8873e-05
20:33880729 C A 0.867904 -8.9525e-05
20:33883015 A G 0.409614 -4.5545e-05
20:33886799 C A 0.104331 1.8921e-04
20:33889677 T C 1.810646 -4.7903e-08
20:33906639 C T 0.044957 5.2110e-05
20:33909784 T C 0.586085 2.0647e-04
20:33914208 G A 0.738986 3.4737e-06
20:33915321 T C 0.051458 -1.1686e-04
20:33923911 C A 0.094370 9.2115e-06
20:33935438 C G 0.235638 1.3035e-06
20:33954235 A G 0.057213 -1.4905e-05
20:33963218 T C 0.275233 1.4320e-05
20:33968939 C A 0.051348 -8.8847e-05
20:33975181 A C 1.262945 -4.0911e-06
20:34010556 G A 0.139123 -6.8802e-04
20:34019641 C T 0.098080 -2.4779e-04
20:34025756 G A 0.805414 -2.1987e-06
20:34025843 T C 0.064714 1.0393e-05
20:34025983 G A 0.719200 7.7859e-06
20:34032006 A G 0.043642 -8.7100e-05
20:34049903 T C 0.069206 5.3593e-05
20:34079200 G A 1.654954 -9.6203e-06
20:34083117 T C 0.020442 3.2863e-06
20:34087238 C T 0.052591 1.8965e-05
20:34089740 A G 0.025693 -6.9053e-05
20:34090519 A G 0.160366 6.9452e-05
20:34090979 A G 0.028731 5.7702e-05
20:34095223 T C 0.049504 -1.1555e-05
20:34097353 C T 0.448186 6.5522e-06
20:34101477 A C 0.043552 -5.3504e-05
20:34102577 G A 0.115990 6.9091e-05
20:34102596 A G 0.090021 1.4427e-05
20:34106005 T C 0.059758 1.8135e-05
20:34108545 A G 0.044236 -1.7065e-07
20:34111310 T C 0.052643 7.0989e-05
20:34112192 C G 0.439238 2.5696e-05
20:34116282 C T 0.299232 1.3030e-04
20:34127871 A G 0.263740 8.6187e-05
20:34131596 A G 0.047190 -4.6905e-06
20:34133472 C T 0.033159 -2.2003e-05
20:34146992 G A 0.042643 -1.0965e-04
20:34148001 T C 0.139022 -1.0608e-04
20:34148012 T C 0.123339 6.3788e-05
20:34148693 G A 0.126831 4.6377e-05
20:34152782 T C 0.274909 1.0719e-04
20:34164463 G A 0.140463 -1.0028e-04
20:34169284 G T 0.354826 3.1861e-05
20:34190077 A G 0.252497 4.0348e-05
20:34190699 T C 1.360606 -5.0048e-06
20:34190970 T C 0.132641 2.2808e-05
20:34194243 G A 0.412204 3.9767e-05
20:34201820 A C 0.112907 2.5134e-05
20:34214723 C T 0.132790 -2.2379e-05
20:34232870 T A 0.101745 -6.3851e-05
20:34239008 A G 0.061809 7.1878e-05
20:34243017 T C 0.344715 1.8675e-05
20:34245480 T G 0.044032 -6.6852e-06
20:34251693 G A 0.099544 6.5352e-05
20:34260921 G A 0.044314 -6.9782e-05
20:34264594 A G 0.052309 -6.7858e-06
20:34292961 A C 0.257765 6.9355e-05
20:34297650 G A 0.100326 -8.5997e-05
20:34298628 T C 0.073075 -3.1575e-05
20:34302957 G C 0.142430 3.9239e-05
20:34339200 A G 0.200237 3.9642e-05
20:34363173 A G 0.142359 -3.8398e-05
20:34364280 A G 0.061387 5.5390e-05
20:34374006 A G 0.087025 4.9106e-05
20:34380741 T C 0.125585 -3.0924e-05
20:34417059 A G 0.067239 1.1295e-05
20:34418835 G C 0.105130 6.0536e-05
20:34425968 G A 0.340129 -1.4166e-06
20:34427754 G T 0.079654 5.3212e-05
20:34429931 T C 0.078927 -1.5264e-04
20:34431788 A G 0.054084 -2.0979e-06
20:34435845 T C 0.040163 5.7165e-06
20:34437103 C T 0.050040 2.8002e-05
20:34442731 A G 0.205265 2.4519e-05
20:34445142 A G 0.283565 -1.7294e-05
20:34451393 T G 0.084795 1.0336e-05
20:34460479 T C 1.769019 1.9961e-05
20:34473225 A G 0.047547 -9.5352e-05
20:34482198 T C 0.025924 9.0148e-05
20:34490263 G A 0.031007 -5.9280e-05
20:34490461 G A 0.047667 -7.1852e-05
20:34491560 T C 0.028111 -4.1822e-05
20:34495893 A G 0.026823 -6.8377e-05
20:34502107 A G 0.197569 3.7723e-05
20:34518813 A G 0.049404 3.8563e-06
20:34530739 G A 0.045720 -4.4391e-05
20:34536176 T G 0.176936 -3.5984e-05
20:34560609 A G 0.081968 -1.6652e-04
20:34580341 C T 0.071345 -6.8030e-05
20:34582947 G T 0.050325 3.7239e-05
20:34596371 T C 0.359574 4.8661e-06
20:34602132 A G 0.087327 -1.8374e-05
20:34606915 G A 0.324075 5.5959e-07
20:34617702 C A 0.468356 3.3716e-05
20:34618902 T C 0.073533 6.5250e-05
20:34624622 A T 0.274944 3.4094e-05
20:34624655 T G 0.051685 1.0040e-04
20:34632186 A G 0.117938 2.8909e-05
20:34635441 G T 0.278531 4.2695e-05
20:34644339 T C 0.020935 -4.1139e-05
20:34644985 G A 0.365657 1.5600e-04
20:34648361 A G 0.086441 3.8499e-05
20:34649190 T C 0.108051 1.7359e-05
20:34653777 A G 0.021860 3.0442e-05
20:34664524 T C 0.089005 1.8842e-05
20:34668910 A G 0.049657 8.5510e-06
20:34669177 G T 0.075675 -1.2334e-05
20:34686075 T G 0.346367 1.5185e-04
20:34693710 G T 0.036313 3.7958e-04
20:34705253 C T 0.059280 -8.9784e-07
20:34726730 T C 0.108762 -2.1946e-05
20:34726973 A C 0.177630 -4.7905e-05
20:34734561 C A 0.110567 8.1991e-06
20:34746326 T C 0.041172 -1.6823e-05
20:34751654 C T 0.135698 1.0940e-05
20:34769811 G A 0.482432 1.0164e-04
20:34773553 A G 0.058605 -3.7057e-06
20:34780895 T C 0.076710 -3.3258e-05
20:34783746 G T 0.036339 -8.5985e-05
20:34797801 T C 0.044499 3.1485e-05
20:34821231 C A 0.025502 -7.0172e-05
20:34849227 A G 0.046813 6.1130e-08
20:34849599 C T 0.998572 9.5076e-06
20:34850364 T C 0.035304 7.0053e-05
20:34851923 A C 0.070618 -3.8103e-05
20:34852571 T C 0.054925 -6.0258e-05
20:34854079 A G 0.073283 3.3703e-05
20:34854605 C T 0.083380 6.2906e-05
20:34860332 G A 1.050738 5.8573e-05
20:34864586 G T 0.117324 9.2055e-06
20:34865772 T C 0.287441 -4.0338e-05
20:34866123 G A 0.525088 5.4243e-05
20:34874349 T C 0.117801 5.7315e-05
20:34876147 A G 0.175342 -1.4333e-04
20:34886351 T C 0.039069 -2.6364e-05
20:34886870 C A 0.026901 -4.2024e-05
20:34891416 G A 0.662646 -1.7003e-05
20:34892880 T C 0.124559 2.2328e-05
20:34950807 A G 0.069660 -1.3578e-06
20:34950935 G A 0.093192 -1.3007e-05
20:34959324 A G 0.094799 7.1418e-06
20:34966093 G C 0.085354 3.8311e-07
20:34966304 T C 0.525828 -4.0359e-05
20:34971152 A G 0.092312 3.8372e-05
20:34971763 A C 0.645639 7.1837e-05
20:34972731 G A 0.088009 3.8091e-05
20:34981382 A G 0.043681 -3.0317e-05
20:34985863 G A 1.402720 -2.4805e-05
20:34994192 T C 0.764339 -2.9413e-04
20:35002849 G A 1.839657 1.7468e-05
20:35006815 C G 0.140401 1.2514e-04
20:35009951 T G 0.226570 -1.7753e-04
20:35016378 T C 0.020779 1.7371e-06
20:35017849 G T 0.042714 -1.1421e-04
20:35023613 G A 1.282452 1.4469e-05
20:35024526 G C 0.044921 5.4221e-05
20:35028465 C T 0.032003 -5.5508e-05
20:35043789 G A 0.148000 -8.2035e-06
20:35052815 G T 0.849936 -1.9378e-05
20:35056903 A G 0.048170 1.0983e-05
20:35064912 A G 1.589588 1.0591e-04
20:35068724 T C 0.076587 1.2120e-05
20:35075339 A G 0.037605 -1.7773e-05
20:35077802 G A 0.043405 7.5703e-05
20:35080121 T G 0.044749 -6.4651e-05
20:35086459 A G 0.029257 -3.1441e-05
20:35097119 G A 1.755647 2.5221e-05
20:35101483 G A 0.060514 -4.7959e-05
20:35103560 T C 0.039997 4.9247e-05
20:35125036 C T 0.079927 -3.7579e-05
20:35128751 A G 0.022821 -1.2805e-04
20:35136708 G C 0.081128 2.9555e-05
20:35174965 A G 0.023665 1.1656e-05
20:35181945 C G 0.525734 1.2840e-05
20:35183699 T C 1.022724 9.6400e-06
20:35186461 C T 0.082192 -3.9327e-05
20:35207099 A G 0.319781 -9.2470e-06
20:35207529 G A 0.089287 -1.0756e-05
20:35211298 T C 0.055389 1.2143e-04
20:35215351 T C 1.540509 1.0965e-04
20:35221158 A G 1.808741 5.1818e-07
20:35227291 C T 0.183489 -7.1266e-06
20:35260165 T C 0.047911 -4.8956e-05
20:35262280 A G 0.065713 -1.0783e-04
20:35273993 C G 0.044759 8.5856e-05
20:35276398 A G 1.435645 2.2798e-05
20:35280118 T C 0.049770 1.0317e-05
20:35281959 T G 0.038066 -4.1483e-05
20:35283733 T C 0.048995 8.3045e-06
20:35292786 C T 0.028371 -3.1716e-05
20:35315041 A G 1.791126 5.6385e-05
20:35315167 C T 0.936815 3.9712e-05
20:35315649 T C 0.023441 -3.9548e-06
20:35322008 A C 0.067947 7.7785e-05
20:35327862 T C 0.079842 -9.6131e-05
20:35329303 G A 0.046859 6.5672e-05
20:35335691 G T 0.081212 -4.0187e-05
20:35343830 A C 0.648362 3.6904e-05
20:35365000 C T 0.161983 -7.7867e-06
20:35370361 C T 0.054220 -1.6330e-07
20:35376811 A C 0.038228 -3.3518e-05
20:35383062 C T 0.059040 1.2243e-04
20:35386235 A G 0.063860 -1.4485e-05
20:35407394 G A 0.079508 -3.4308e-05
20:35408241 T C 0.079037 -3.7158e-05
20:35414905 T G 0.156893 -1.2239e-05
20:35418335 G A 0.040254 8.8656e-06
20:35422936 T G 0.189325 9.6395e-06
20:35422960 A G 0.131842 6.5266e-05
20:35427404 C T 0.073711 -4.9955e-05
20:35431823 G A 1.797579 4.7703e-05
20:35438867 C A 0.050329 -1.1511e-05
20:35446930 C T 0.051312 2.0159e-05
20:35447700 C G 0.029196 -3.3861e-05
20:35454256 T C 0.066220 -6.6339e-05
20:35463433 G A 1.232815 -4.0200e-05
20:35482015 G A 1.768909 6.7539e-05
20:35485490 A G 0.022704 1.8205e-04
20:35485721 T C 0.100544 -3.7370e-05
20:35486132 T C 0.331489 -1.7006e-06
20:35486461 C T 0.050186 2.1543e-05
20:35487159 A C 0.887707 6.0524e-06
20:35490886 A G 0.881608 2.7786e-06
20:35492545 A G 0.222487 -9.7560e-05
20:35500674 A C 0.706996 1.3688e-05
20:35502240 G A 0.258398 1.2983e-05
20:35508959 C T 1.176770 1.2764e-06
20:35509130 G T 0.043444 -4.5198e-05
20:35515151 A C 0.334114 2.1771e-05
20:35518439 G T 1.707295 1.1503e-05
20:35527997 T C 0.046203 1.0842e-04
20:35532683 C T 0.048037 -2.6536e-05
20:35537206 A G 0.409500 3.3988e-05
20:35549876 A G 1.714247 -2.0167e-05
20:35570537 A G 0.075824 1.4941e-06
20:35573844 T G 0.230607 -7.4360e-05
20:35578285 G C 0.246398 6.5972e-05
20:35589126 T C 0.022422 1.2459e-05
20:35590249 A C 0.706230 -1.5759e-05
20:35591774 C G 0.878499 -1.4351e-05
20:35607479 G A 0.303799 -2.0082e-05
20:35612939 A G 0.066064 6.4738e-05
20:35619766 T C 1.066580 -9.4014e-06
20:35661007 C T 0.249650 9.8347e-05
20:35665447 A G 0.025979 -2.9927e-05
20:35673082 C T 0.301933 -2.6508e-05
20:35717715 C T 0.443123 7.5994e-06
20:35731181 C G 0.063464 -8.1400e-05
20:35740794 C T 0.984378 -4.8387e-06
20:35749423 C T 0.064324 -8.5624e-05
20:35751815 C T 0.054217 7.9127e-06
20:35759966 G A 0.022503 -2.1514e-06
20:35766337 G A 0.707574 2.3900e-05
20:35769592 C T 1.620033 5.7940e-05
20:35769647 T G 0.848582 2.5045e-05
20:35780729 A G 0.206144 -7.6115e-05
20:35783494 C T 0.848394 1.4212e-05
20:35784821 A G 0.047307 -2.0130e-04
20:35786174 G T 0.050238 -1.0747e-06
20:35788622 G A 0.033230 3.1555e-05
20:35796541 C T 0.243766 1.0420e-04
20:35796575 A G 0.037183 -8.1790e-05
20:35809783 C T 0.766001 8.8525e-06
20:35813514 C T 1.615791 2.7458e-05
20:35816463 T C 0.049413 1.1507e-04
20:35817894 A G 0.052137 8.4239e-05
20:35824205 C T 0.037401 -2.9953e-05
20:35835826 A G 0.038235 2.7856e-05
20:35844057 T C 0.062507 -6.1498e-05
20:35850996 A G 1.554310 5.1650e-05
20:35852309 A G 0.035745 -7.2665e-05
20:35854324 T C 0.060520 5.9203e-05
20:35860657 A G 0.077648 1.1119e-05
20:35865054 T C 1.614911 3.1512e-05
20:35873195 G A 1.333063 -6.8592e-06
20:35873374 T C 0.035330 -3.6402e-05
20:35874117 A G 0.048978 -6.3097e-06
20:35882698 A G 0.030182 -1.8962e-05
20:35884600 C T 0.077142 -2.1290e-05
20:35886284 G A 0.114513 3.2938e-06
20:35887527 C T 0.256035 2.4652e-05
20:35891270 A G 0.040088 2.1361e-05
20:35905395 T C 0.045155 1.2500e-05
20:35908770 C T 0.116980 1.9520e-05
20:35915021 C T 0.566176 -1.5084e-05
20:35916966 C A 0.618209 -6.7384e-05
20:35933761 C T 0.035262 6.0263e-05
20:35936471 T C 0.054740 8.5489e-05
20:35937899 T C 0.044782 2.1746e-05
20:35938765 G A 0.051211 -8.5066e-06
20:35945104 A G 1.133345 2.7685e-05
20:35945174 T G 1.458271 5.3042e-05
20:35958104 G A 0.060614 -2.4492e-05
20:35959814 C T 0.647096 -2.2817e-05
20:35962112 T C 0.044149 4.8717e-05
20:35964460 A G 0.474178 -8.1094e-05
20:35966213 A G 0.068333 -4.6434e-05
20:35973099 A G 0.539360 -3.9003e-05
20:35974091 A G 0.137717 1.8617e-05
20:35976215 A G 0.221182 -3.5101e-05
20:35977497 T C 0.526117 -4.5759e-05
20:35982868 A G 0.065412 -7.3548e-06
20:35983995 G A 0.021042 -5.8773e-05
20:35984115 A G 0.288570 5.3468e-06
20:35985663 A G 0.047213 -2.5051e-07
20:35986653 A G 0.289417 -1.4861e-05
20:35990792 C T 0.472731 -4.2909e-06
20:35991560 C G 0.080793 -3.3700e-06
20:35998147 T C 0.169707 -1.3168e-05
20:36001130 T C 0.110089 5.5837e-05
20:36006050 G A 0.347708 8.2036e-06
20:36009145 A G 0.109547 2.9253e-05
20:36010089 T C 0.228128 1.1533e-04
20:36010857 G T 0.299544 2.4620e-05
20:36024820 C T 0.084990 -9.3450e-06
20:36028831 C T 0.156199 -1.3308e-05
20:36031986 G A 0.055564 2.0372e-05
20:36034607 G A 0.037151 4.1248e-05
20:36039893 G A 0.226722 -2.9643e-05
20:36042536 G A 0.064282 4.4097e-05
20:36042906 C T 0.065908 -7.7207e-05
20:36042967 C T 0.213327 -4.6622e-05
20:36044863 T C 0.066723 -1.0485e-04
20:36050382 T C 0.149548 8.8608e-06
20:36050898 C T 0.193015 -1.2828e-05
20:36051525 T C 1.376819 -2.4650e-05
20:36051595 A G 0.339181 8.0985e-07
20:36054965 C A 0.335062 3.4102e-06
20:36057748 T C 0.062822 -1.2859e-04
20:36067729 A G 0.149681 4.2455e-05
20:36067861 G C 0.805310 -3.3868e-05
20:36068389 C A 0.053402 -6.5371e-05
20:36068975 A G 0.188585 -9.5800e-06
20:36069652 T C 0.133076 -2.5125e-06
20:36070440 C T 0.579873 3.5585e-05
20:36072630 G A 0.061049 1.0567e-04
20:36075786 G C 0.168542 4.0309e-06
20:36079229 C T 0.406943 -1.8312e-04
20:36081725 A G 0.069375 -3.1683e-05
20:36082411 G A 0.189536 -2.6491e-05
20:36083280 C T 0.540142 1.1347e-04
20:36087195 C G 1.270507 -2.2170e-05
20:36100011 A G 0.050183 5.4040e-05
20:36102400 C T 0.043405 -4.4914e-06
20:36105266 A G 0.036856 1.3410e-05
20:36105395 C T 0.086175 -9.4144e-06
20:36105831 A G 1.554082 -4.8597e-05
20:36106328 G A 0.036654 -1.2768e-05
20:36111868 C T 0.090112 6.1139e-07
20:36135793 A G 0.030825 3.4226e-06
20:36136615 C T 0.025602 1.1035e-05
20:36143488 C T 0.197394 3.4994e-06
20:36144077 A G 0.084604 -4.9117e-05
20:36145356 A G 0.089674 6.2008e-05
20:36154462 A C 0.595764 -5.7939e-05
20:36171026 T C 0.030932 3.6260e-05
20:36172549 T C 1.557789 -4.7340e-05
20:36175566 C T 0.069566 -2.6958e-05
20:36185885 C G 0.082686 -3.9872e-05
20:36203280 G C 1.335565 4.2407e-05
20:36205737 C T 0.061890 -3.0723e-05
20:36212326 T C 0.073260 -1.9038e-05
20:36212740 T A 0.043003 -3.5657e-06
20:36213331 A G 0.053808 1.2776e-04
20:36221966 T C 0.499226 6.6050e-05
20:36225414 T G 1.533790 5.7246e-05
20:36235121 T C 1.031656 -8.4118e-06
20:36237573 A G 0.460296 6.6320e-05
20:36242820 G T 0.121388 3.4669e-05
20:36243512 T C 0.983297 1.9630e-05
20:36249491 A G 1.557348 -2.1564e-05
20:36254113 T C 0.105928 -1.6749e-05
20:36262752 G A 0.057748 3.1478e-05
20:36266801 G A 1.337880 1.4875e-05
20:36268783 A G 0.147737 1.0196e-04
20:36274649 C T 0.060225 9.3888e-06
20:36278748 C T 0.126886 7.4008e-05
20:36281486 A G 1.667736 5.1812e-05
20:36284919 T C 0.032879 2.9457e-04
20:36288132 A T 0.023327 2.6335e-05
20:36296688 A C 0.089657 -3.7927e-05
20:36300866 C T 0.890060 2.5121e-05
20:36305478 C G 0.120674 -7.5748e-05
20:36305770 A G 0.121190 -6.5539e-05
20:36309202 G A 0.095393 -2.4658e-05
20:36312698 T C 0.096899 -5.4580e-05
20:36314754 C T 0.123618 -2.0006e-05
20:36330160 A G 0.063039 2.6148e-05
20:36331995 C T 0.753255 -9.5775e-06
20:36333853 G A 0.632441 1.2414e-05
20:36342491 A G 0.760658 -9.9609e-06
20:36345518 A C 0.092553 -8.6177e-05
20:36353131 A G 0.039864 2.1704e-06
20:36363759 T G 0.121975 3.3631e-05
20:36370675 T C 0.104588 -4.3366e-05
20:36391796 T C 0.153238 9.9085e-06
20:36410482 G C 0.082552 4.2017e-05
20:36424101 C T 1.961317 -5.4471e-05
20:36432762 A G 0.138584 1.4102e-04
20:36438965 G A 0.053707 -3.6594e-05
20:36469694 A G 1.607748 -5.3095e-05
20:36471260 T C 0.084571 2.8759e-05
20:36481140 A G 0.029751 -1.0897e-05
20:36481340 T C 0.116516 -1.4878e-05
20:36486063 C T 0.772125 -2.4230e-05
20:36492927 T C 0.503984 6.9408e-05
20:36495322 T C 0.051062 -2.3541e-05
20:36496621 A G 0.036132 -8.4204e-05
20:36497644 A G 0.719840 1.4673e-05
20:36503164 T C 0.025560 8.0438e-06
20:36504373 T C 0.075701 4.2902e-06
20:36527679 T C 0.108703 -4.7040e-05
20:36529293 C T 0.595251 3.8307e-05
20:36531043 A G 1.126321 -2.2644e-05
20:36532192 G C 0.020945 -1.4598e-04
20:36532706 T C 0.037596 -7.8148e-05
20:36532785 T C 0.042808 1.2738e-05
20:36540600 A G 0.097204 1.4596e-04
20:36544364 C T 0.341398 -6.4515e-05
20:36551011 G A 0.379162 -8.5403e-05
20:36551925 T C 0.041971 6.5970e-05
20:36557539 A G 0.833464 -4.5757e-04
20:36557676 A G 0.054483 -1.8958e-04
20:36558260 T G 0.053227 -4.2487e-06
20:36559563 A G 0.034175 3.8193e-05
20:36561001 A G 0.227631 -1.0397e-04
20:36561311 T C 0.663753 -4.2620e-05
20:36561707 G A 0.027355 7.7653e-06
20:36567067 T C 1.049543 -6.0367e-05
20:36569935 T G 0.149938 -2.2657e-05
20:36578778 G A 0.194025 1.0368e-05
20:36579698 T C 0.417985 -7.4638e-05
20:36585795 A G 0.143495 -3.4212e-05
20:36591208 C T 0.056687 -1.9760e-05
20:36592962 C T 0.184219 -1.3398e-04
20:36593091 G A 0.614862 -3.8631e-05
20:36599904 A G 0.447060 -1.4139e-05
20:36611719 A G 0.070193 2.1759e-05
20:36613832 T C 0.024522 -2.7047e-05
20:36620039 C T 0.097353 -1.1616e-04
20:36624780 T C 0.060384 -1.0577e-05
20:36627010 T C 0.138688 2.9927e-05
20:36640466 A G 0.034080 5.3015e-06
20:36642446 A C 0.102770 8.1445e-06
20:36647273 A G 0.030672 5.1721e-07
20:36656585 C A 0.515377 -1.6441e-05
20:36671868 C T 0.043698 5.0765e-05
20:36672195 G T 0.321631 1.1640e-04
20:36678179 G C 0.051387 -1.5951e-06
20:36678416 G A 0.957445 5.1137e-05
20:36680734 A G 0.060004 1.9053e-05
20:36680919 G T 0.205138 -2.0122e-04
20:36681910 A C 0.139752 2.6039e-05
20:36696220 A G 0.060322 1.4069e-05
20:36696264 T C 0.057044 1.5861e-04
20:36701012 C G 1.933342 -1.0361e-04
20:36706717 C T 0.043860 -4.2851e-06
20:36711934 G A 0.494896 -2.0547e-05
20:36727102 T C 0.038342 5.0553e-05
20:36741407 G A 0.043464 4.0943e-05
20:36741604 T C 0.130934 4.7570e-05
20:36742368 G A 0.081903 -3.8174e-05
20:36742433 T C 0.318564 1.1466e-05
20:36745296 A G 1.699333 -3.7142e-05
20:36753731 C A 0.289076 5.5115e-05
20:36770588 T C 0.269790 5.7711e-05
20:36771795 T G 0.037897 -1.0688e-05
20:36774436 A G 0.084753 1.1069e-04
20:36777462 C T 0.221779 1.5765e-06
20:36779588 G A 0.026888 1.0232e-04
20:36782045 T G 0.114705 -9.7551e-05
20:36783114 A G 0.045343 9.9691e-05
20:36785934 G A 0.222866 9.5041e-06
20:36791314 A G 1.256145 -1.0350e-05
20:36794497 C T 0.246255 -1.0771e-05
20:36794916 G C 0.037154 -1.2684e-04
20:36796159 C T 1.916350 3.1468e-05
20:36802329 T C 0.123744 -1.6220e-05
20:36807045 G T 0.352359 9.4651e-05
20:36811306 A G 0.732943 -1.1456e-05
20:36811417 T C 0.653062 -6.6536e-06
20:36820268 T C 0.053961 9.5927e-07
20:36821242 C T 1.015661 3.5622e-06
20:36827676 G C 0.434262 -1.4376e-05
20:36831670 C G 0.154235 1.1264e-04
20:36837484 T C 0.088190 5.9132e-06
20:36839297 C T 0.937662 -5.3437e-05
20:36841032 A G 0.053324 1.9568e-04
20:36841914 A G 0.930878 -5.8226e-05
20:36845738 T C 0.661494 6.9850e-07
20:36849709 A G 0.267706 -1.2728e-04
20:36856616 A G 0.054061 -1.3748e-05
20:36858778 C T 1.858654 -4.2050e-05
20:36865116 C T 0.679320 -2.4402e-05
20:36869005 A G 0.036352 -1.1179e-04
20:36869516 A C 0.632464 -3.9537e-06
20:36869769 T C 0.047745 -3.7170e-05
20:36874919 C T 0.078774 2.7820e-05
20:36880899 T G 0.033710 4.2932e-05
20:36881261 G A 0.193950 -2.3185e-06
20:36882176 T G 0.049274 3.0082e-05
20:36887454 T G 0.100859 -4.9757e-05
20:36888307 C T 0.048823 -5.6584e-05
20:36895860 G A 0.340911 -7.6703e-05
20:36900043 T C 0.207053 7.2391e-05
20:36906612 T C 0.267599 -8.2848e-05
20:36907423 G A 0.110349 9.6953e-05
20:36907655 G A 0.024940 3.6467e-05
20:36911947 T C 0.033889 -3.8119e-05
20:36916018 G A 1.194586 -2.1272e-04
20:36916099 C T 0.035668 -4.7016e-05
20:36920737 G A 0.744180 -4.8347e-06
20:36921857 G A 1.061789 -4.7058e-06
20:36921921 C T 0.311563 4.4664e-05
20:36923682 T G 0.401490 1.0201e-05
20:36926771 A G 0.062971 -1.4046e-05
20:36932551 C G 1.098710 -1.4877e-05
20:36932676 C G 1.088086 -8.0981e-06
20:36933053 G A 1.618877 4.1581e-06
20:36937140 C T 0.935182 -1.6030e-05
20:36937431 T C 0.021428 -2.9330e-05
20:36938878 C T 0.154040 -8.4808e-05
20:36939052 C G 0.233869 -1.0199e-05
20:36939587 A G 0.856470 2.6282e-05
20:36940314 T C 0.112790 4.9321e-05
20:36942017 C G 0.124309 -9.9559e-05
20:36943660 G T 1.087223 -1.4554e-05
20:36946848 A G 0.969759 -3.1517e-05
20:36947275 A G 0.203522 -9.8072e-06
20:36948457 C T 0.112387 4.2910e-05
20:36952342 T C 0.090888 -4.3077e-05
20:36952961 A C 0.772080 -3.3678e-06
20:36957837 A G 0.925013 -9.5506e-06
20:36959436 G T 0.133004 8.3760e-06
20:36964189 G A 0.066632 3.1705e-05
20:36964907 T C 0.032308 -4.6769e-05
20:36967903 A G 0.050906 4.0138e-05
20:36970545 C A 0.703939 4.2888e-05
20:36974715 G A 0.383463 5.3146e-07
20:36974945 T C 0.173807 2.5173e-05
20:36976327 G A 0.023431 -2.0332e-06
20:36978224 A G 0.041484 1.8721e-05
20:36978944 A G 0.072380 -1.4894e-04
20:36982754 A G 0.032269 -6.3836e-05
20:36985235 T C 0.054055 -2.8604e-05
20:36985885 T G 0.164310 -7.3363e-06
20:36987558 T A 0.042240 2.4975e-05
20:36989381 A G 1.044058 -1.1588e-05
20:36993333 G A 0.033370 6.0636e-05
20:36993576 G A 0.041880 9.1610e-06
20:36994821 C T 0.058995 2.2139e-05
20:36997632 C T 1.091705 -7.2186e-06
20:36997655 T C 0.164521 -1.0907e-05
20:37001761 C T 0.174394 -5.0420e-05
20:37026379 A C 1.598231 1.3041e-05
20:37031332 G C 0.024285 3.3132e-05
20:37031607 T C 0.025184 3.3320e-05
20:37034077 T C 0.034301 -6.9253e-05
20:37037584 T C 1.674776 -4.5741e-05
20:37043497 A G 1.582372 9.8140e-06
20:37044770 T G 0.101099 2.1780e-05
20:37052173 C T 0.031698 -2.2177e-05
20:37056819 C T 0.173456 3.0481e-06
20:37060890 A G 0.263984 -2.1445e-05
20:37062583 C T 1.697577 -2.0855e-05
20:37064849 A G 0.054412 -2.6032e-05
20:37070737 T C 0.218452 1.6061e-05
20:37074199 G A 1.520963 -2.1662e-05
20:37084980 C A 0.040117 -1.2206e-04
20:37097436 A G 0.103945 -5.5620e-05
20:37100214 T C 0.577796 1.1078e-04
20:37102700 A C 0.293494 3.8457e-05
20:37107746 G A 1.557302 2.5605e-05
20:37167048 A G 0.041682 -4.3752e-05
20:37168138 C T 0.022798 4.3971e-05
20:37168469 T G 0.039072 -1.3482e-04
20:37173486 A G 0.611156 -1.3843e-04
20:37179499 G A 0.105795 -2.6398e-05
20:37180474 T C 0.094309 -5.8819e-05
20:37192491 T C 0.056979 2.0692e-06
20:37196517 A G 0.054788 -1.8609e-05
20:37211279 A G 1.167344 7.2680e-06
20:37219554 T G 0.117529 -3.6774e-04
20:37228659 G T 1.935241 -8.0575e-05
20:37232939 G A 0.074023 -3.9292e-05
20:37235741 G A 0.051669 9.8208e-05
20:37237147 C T 1.486847 8.4012e-05
20:37243067 G A 0.242581 -1.0412e-06
20:37247046 G A 0.267200 1.3625e-06
20:37248018 C A 0.035139 -2.3513e-05
20:37249744 A G 0.040647 5.9032e-05
20:37252018 A G 0.111443 -5.2599e-06
20:37255453 A G 0.616819 -7.3473e-06
20:37262128 T C 0.599416 -1.9208e-05
20:37272194 A G 0.094111 5.2602e-05
20:37272589 A G 1.017180 -2.6586e-05
20:37284993 A G 0.314169 -1.9381e-06
20:37285358 T G 0.021925 2.2768e-05
20:37294883 T C 1.087726 -1.8187e-05
20:37297682 G A 1.926091 4.2124e-05
20:37299444 T C 0.076246 -6.3777e-05
20:37307957 A G 0.059586 2.1043e-05
20:37308301 A G 1.424765 -1.0386e-05
20:37313038 T C 0.087191 -4.9665e-05
20:37320416 G A 0.116519 -2.1458e-06
20:37324814 T C 0.024648 6.3091e-05
20:37328506 C G 0.048313 -2.1883e-05
20:37336474 C T 0.751223 -7.9149e-06
20:37340894 G A 0.199484 8.6034e-07
20:37342208 C T 0.026790 1.0301e-05
20:37342373 T C 0.102579 -7.0319e-06
20:37347459 T C 0.028887 4.7996e-06
20:37347531 G T 1.835320 -6.2293e-05
20:37358177 A G 0.085451 -8.9059e-05
20:37358274 T G 1.118648 8.3051e-05
20:37359799 T G 0.232769 -4.8982e-07
20:37362415 G A 0.062796 -7.4070e-05
20:37369344 T C 0.152667 9.6430e-06
20:37370933 G A 0.714822 9.8644e-05
20:37371513 C T 0.152300 -1.0926e-04
20:37377139 T C 0.513053 2.1316e-04
20:37378721 A G 0.024765 -5.6328e-05
20:37382941 T C 0.092559 -4.5700e-05
20:37394432 G A 0.107658 -9.6596e-06
20:37396114 G A 0.039277 2.2272e-05
20:37399679 T C 0.024191 -1.1690e-07
20:37399987 G A 0.193846 -3.8739e-05
20:37401353 G C 0.040815 -1.2262e-05
20:37402365 G T 1.192317 -6.8169e-05
20:37407148 A G 0.080167 3.4559e-05
20:37416669 T G 0.092192 -5.6724e-05
20:37428180 C T 0.129395 -1.6521e-04
20:37433288 A G 0.183839 -6.3911e-06
20:37445212 G A 0.170769 -6.3257e-06
20:37445747 T C 1.224437 -2.7429e-05
20:37453297 T A 0.042717 7.2346e-05
20:37457487 A G 0.027021 -4.4928e-05
20:37470527 A G 0.020507 1.8568e-05
20:37487150 T G 1.213360 2.8944e-06
20:37487899 C T 0.127980 8.3635e-05
20:37491178 T C 0.046499 2.1572e-05
20:37492228 G A 0.129914 4.7791e-05
20:37493761 A G 1.451494 3.9290e-06
20:37497687 G A 0.036005 -1.7909e-04
20:37499367 G A 0.156634 1.5950e-05
20:37501340 A G 0.119655 8.5332e-05
20:37507121 A G 0.100128 -5.3665e-05
20:37509820 C A 0.214126 -4.3203e-05
20:37510822 T C 0.058729 2.6603e-05
20:37515333 A G 0.768506 -4.1816e-06
20:37515869 G A 0.139100 3.3288e-05
20:37517062 A G 0.127938 -1.7166e-05
20:37519321 A G 0.221493 -3.9888e-05
20:37520581 A C 0.415060 -2.7319e-05
20:37521799 T C 0.244535 -2.3133e-05
20:37522973 C T 0.108483 1.6610e-05
20:37533560 T C 0.247528 -1.9443e-05
20:37534582 G A 0.606891 -1.3578e-05
20:37535555 C T 0.037336 -3.1821e-07
20:37551039 A G 0.058771 1.4957e-04
20:37560386 T C 0.043480 1.0679e-05
20:37576160 C T 0.074892 -3.2832e-05
20:37580670 G C 0.041357 -1.1652e-05
20:37582823 C T 0.053688 -1.4382e-05
20:37585212 C T 0.353505 -7.1133e-06
20:37590581 T C 0.223723 1.1468e-05
20:37597522 G T 0.027995 8.7748e-05
20:37611384 A G 0.024356 5.2847e-05
20:37621052 C T 0.088005 -4.9172e-05
20:37621333 G A 0.058089 -2.9616e-05
20:37630951 A G 0.032386 -8.9655e-05
20:37643659 C T 0.614330 -8.6765e-06
20:37660672 A G 0.063821 2.7421e-06
20:37667182 T C 0.245872 -1.6346e-05
20:37672209 C A 0.618790 5.2206e-05
20:37683071 C T 0.868034 3.4508e-05
20:37684359 T G 0.021217 1.0342e-06
20:37688825 C T 0.868297 3.3384e-05
20:37690464 G A 0.870683 4.7678e-05
20:37700340 T C 0.132524 7.3003e-05
20:37705062 T G 0.024512 6.9677e-05
20:37705775 T C 0.106055 2.5623e-07
20:37710817 C G 0.264198 7.8247e-05
20:37715912 T C 0.368393 1.3389e-05
20:37717550 T C 0.648229 -2.0718e-06
20:37721601 G A 0.026615 -4.3303e-05
20:37728157 C T 0.907522 -2.4729e-06
20:37728239 T C 0.035694 -3.2489e-05
20:37732176 C T 0.384953 -2.5679e-05
20:37744162 T C 0.210786 1.2356e-04
20:37794915 G A 0.041994 -3.9186e-05
20:37800263 G A 0.164858 -1.9006e-04
20:37800457 G A 0.919804 1.9276e-05
20:37803173 C T 0.125082 2.9530e-05
20:37804920 T C 0.050572 2.7817e-05
20:37805444 A G 0.140843 -4.1085e-05
20:37816895 G A 0.028180 2.3949e-05
20:37829118 G A 1.796446 3.2565e-04
20:37839939 A T 0.126656 4.5117e-05
20:37840698 A G 0.034080 -6.8062e-06
20:37844900 A C 0.056333 4.9116e-05
20:37845477 G A 0.417952 2.8729e-05
20:37852840 G T 0.044830 -2.4390e-04
20:37857231 T C 0.050647 1.8890e-04
20:37865159 T C 0.392493 4.8579e-06
20:37867471 C T 0.105919 -2.6247e-05
20:37876338 T C 0.093633 4.1570e-06
20:37876772 G A 0.123946 -3.1395e-05
20:37878814 A G 0.992463 -8.9345e-05
20:37881769 C A 0.387062 -1.5482e-05
20:37884312 G A 0.258521 -2.3833e-05
20:37889503 G C 0.745757 -5.3631e-05
20:37900406 A G 0.042185 2.1276e-04
20:37903682 T G 0.163177 -6.4522e-06
20:37919940 G A 0.054100 7.0132e-05
20:37924087 C G 1.979117 1.9238e-05
20:37927072 C T 0.121596 7.6291e-05
20:37931218 T G 0.843873 -9.9596e-05
20:37934996 G A 0.029069 2.6643e-05
20:37935033 T G 0.059332 3.4350e-06
20:37936416 G A 0.048806 -6.8068e-05
20:37938529 T C 0.051640 -1.1039e-04
20:37976363 G C 0.041578 9.5360e-05
20:37987385 T C 0.058557 -2.3505e-04
20:38022796 A G 0.221032 1.9023e-06
20:38042252 T C 0.115494 8.0659e-05
20:38042871 A G 0.078953 7.0057e-06
20:38051139 A C 1.026420 -6.4498e-05
20:38051244 A C 0.069875 8.2099e-06
20:38070211 A G 0.308700 2.4033e-06
20:38079249 T C 0.078125 -8.3601e-05
20:38085326 T C 0.102929 -2.5622e-05
20:38087936 A G 0.219020 4.2017e-05
20:38090481 A G 0.294636 -6.6418e-05
20:38118190 G A 0.936166 3.9895e-05
20:38121222 C T 0.116276 2.1337e-05
20:38121476 A C 0.042747 -5.3883e-05
20:38129002 A G 0.111920 -8.9299e-05
20:38137264 C T 0.083107 5.6002e-05
20:38145701 T G 0.917353 -3.7592e-05
20:38152841 C G 1.091514 -5.5132e-05
20:38158740 A G 0.021597 -8.2047e-06
20:38161430 C T 0.819309 -1.3345e-05
20:38162390 G A 0.147072 9.6578e-06
20:38167571 T C 0.053412 -1.0678e-04
20:38172106 G A 0.194330 4.8448e-05
20:38173370 T C 0.041591 3.9580e-05
20:38179019 T C 0.070272 -2.3022e-05
20:38190606 G A 0.306870 3.4404e-05
20:38201675 G A 0.083624 2.2741e-06
20:38207117 T C 0.023233 4.9458e-06
20:38209280 A G 0.111706 1.9917e-05
20:38214973 T C 0.077304 4.2663e-05
20:38215164 T C 0.020627 8.9189e-06
20:38223378 A G 0.073023 -3.1633e-05
20:38224180 G A 0.413648 5.5853e-06
20:38234418 C T 0.283458 1.5816e-04
20:38236027 T C 0.046538 8.2396e-05
20:38254587 C A 1.431192 6.7298e-04
20:38259719 A G 0.095299 -3.1733e-05
20:38261718 C T 0.141093 -1.5130e-05
20:38265611 G T 0.044233 -5.5675e-05
20:38266877 C A 0.075058 -6.9968e-05
20:38267563 C T 0.084221 2.5893e-05
20:38269465 G A 0.082504 2.1395e-05
20:38269533 A C 0.439287 7.6745e-05
20:38272443 C A 0.105510 -1.9665e-05
20:38297255 G A 1.451406 1.5528e-04
20:38300576 T C 0.106532 2.4179e-05
20:38300807 T C 0.211649 4.8044e-05
20:38308750 A C 0.022104 -3.7902e-05
20:38323690 A C 0.091748 6.2558e-06
20:38342206 T C 0.040290 -3.5580e-05
20:38359675 C T 0.060556 2.8474e-05
20:38362239 G A 1.279771 7.7044e-05
20:38375192 G A 0.502085 -1.0297e-03
20:38375377 T C 0.029702 1.9915e-05
20:38384990 C T 0.212792 4.7386e-05
20:38411695 C T 1.461776 -6.3109e-05
20:38413485 T C 0.039936 -3.0467e-05
20:38427860 A G 0.543465 -2.8115e-05
20:38428911 A G 0.737165 -2.5595e-05
20:38429232 C T 0.043360 -2.3735e-06
20:38438813 G A 0.180652 2.7761e-06
20:38439561 T G 0.042419 3.6932e-05
20:38440391 C T 0.053399 -1.8251e-05
20:38442513 C A 1.161217 -6.7597e-06
20:38444111 A G 1.977413 -5.6436e-06
20:38444905 C T 0.042792 -3.5006e-05
20:38454576 C A 0.405940 3.2180e-06
20:38462599 T C 0.468735 2.6381e-05
20:38462730 C T 1.776887 -3.8093e-06
20:38480509 T C 0.091962 5.3974e-05
20:38487241 A G 0.046908 2.7203e-05
20:38494544 A G 0.056541 -3.7348e-06
20:38501640 A G 1.552021 -1.4529e-05
20:38509819 A G 0.029137 2.5056e-06
20:38517692 G T 0.473860 -9.6618e-06
20:38526357 G T 0.022827 -4.7425e-05
20:38529792 G A 0.531453 1.0602e-05
20:38529881 C T 0.106574 2.7923e-05
20:38529958 C T 0.211146 -8.4775e-06
20:38534990 C T 0.071631 -2.6782e-05
20:38535375 T C 0.113708 3.4172e-06
20:38536968 A C 0.090508 5.2346e-05
20:38538400 T C 0.023266 -7.3440e-05
20:38541547 A G 0.554767 2.4253e-05
20:38565762 G A 0.101199 -9.5855e-05
20:38579345 T C 0.026745 5.0509e-06
20:38589838 A G 0.049017 -1.5508e-05
20:38590028 G A 0.687600 8.6194e-05
20:38590329 C T 0.101566 -2.0112e-04
20:38592816 C A 0.604041 -3.6533e-05
20:38595612 T G 0.411019 7.0310e-06
20:38606110 T C 0.172862 4.4902e-05
20:38621715 A G 0.091631 -4.6569e-05
20:38623045 C A 0.042286 1.2419e-04
20:38637775 G T 0.379526 -2.9253e-05
20:38638572 A G 0.043824 3.4135e-05
20:38638936 A G 1.660696 1.0788e-04
20:38644638 C T 0.106318 -8.4450e-06
20:38645835 C T 1.151573 1.2647e-05
20:38653403 T C 0.044272 3.5757e-05
20:38653603 C T 0.046502 2.2065e-05
20:38655198 C A 1.861926 -1.8309e-05
20:38656807 T C 0.068907 3.0841e-05
20:38657164 C T 0.810224 1.4019e-05
20:38657191 A G 0.045648 2.2867e-05
20:38666525 C G 0.050854 4.0024e-05
20:38675234 C T 0.039040 -4.4631e-05
20:38675549 G A 0.183356 4.6890e-06
20:38680646 G A 1.575436 -2.4716e-05
20:38681612 T C 0.034460 7.4575e-05
20:38685541 T C 0.297165 -7.9754e-06
20:38694615 A G 0.078953 1.5533e-05
20:38702714 G T 0.250105 -2.6683e-05
20:38703600 T C 0.047823 -1.7035e-06
20:38703982 G T 1.706162 -8.5037e-05
20:38708075 T C 0.032045 -1.7593e-05
20:38708576 A C 0.108720 -2.7345e-05
20:38709001 A G 0.292186 -1.3257e-05
20:38711360 C A 1.126273 -5.9830e-05
20:38741293 G A 0.055600 5.2361e-05
20:38741745 C T 1.791408 -5.9020e-05
20:38744230 T G 0.134361 1.6606e-05
20:38750619 A C 0.086726 2.1848e-05
20:38754661 C T 0.110946 -3.0106e-05
20:38758007 T G 0.219835 1.9531e-05
20:38760593 T G 0.098986 5.0121e-05
20:38761813 C T 0.090904 4.9775e-05
20:38764006 G A 1.146315 -8.1662e-05
20:38770152 A C 0.111592 -4.7536e-06
20:38771176 A G 0.192606 3.1505e-05
20:38781071 T G 0.130366 -2.5538e-05
20:38782947 G A 0.769717 -4.4284e-05
20:38786218 C T 0.343712 -1.0501e-04
20:38792298 T C 0.762693 -3.3538e-04
20:38796349 T C 0.034061 -4.2514e-06
20:38797004 T C 0.342687 -1.3039e-04
20:38799179 C A 0.732417 2.3344e-05
20:38807156 G T 0.076944 5.1793e-05
20:38809964 G A 1.796673 -1.3222e-04
20:38820805 T G 0.257135 -3.4926e-06
20:38822470 A G 0.139022 -6.9283e-06
20:38826761 A G 0.076661 1.2923e-04
20:38826862 T G 0.035239 -5.6814e-05
20:38833043 T C 0.232503 8.9297e-06
20:38835107 C T 0.038190 -4.0456e-05
20:38836785 C T 0.311206 -1.0353e-05
20:38840122 G A 0.351963 -1.6042e-05
20:38849642 G A 0.976046 1.8297e-05
20:38851948 G A 0.318853 -2.3538e-05
20:38853634 A T 0.250332 3.6035e-05
20:38856656 G A 0.230367 7.2727e-05
20:38859990 A G 0.073776 4.2883e-05
20:38869717 G A 0.048352 6.6910e-05
20:38870077 A G 0.055476 -5.0188e-05
20:38870253 T C 1.632717 -6.2537e-05
20:38872599 G T 0.180876 -2.0498e-04
20:38875017 G A 0.096324 -4.7854e-05
20:38879237 T C 0.119161 8.3234e-05
20:38882330 G A 0.050549 -1.2911e-04
20:38883014 A G 0.600282 5.7746e-06
20:38883255 C T 0.047404 -1.2358e-05
20:38884137 C A 0.091176 -1.2491e-04
20:38885165 C T 1.374131 -1.0796e-04
20:38895000 G A 0.279586 3.6865e-05
20:38895009 A C 0.693948 1.9584e-05
20:38895802 C A 1.315029 -1.2690e-07
20:38897655 G A 0.620111 -1.5576e-05
20:38903671 T C 0.124624 6.9639e-06
20:38903864 T C 0.894747 7.3745e-05
20:38903961 C A 0.078982 1.1540e-05
20:38904010 C T 0.263110 -7.5339e-06
20:38904091 G A 0.334660 -2.9989e-05
20:38904203 A G 0.244791 -1.8768e-05
20:38912806 A G 0.172661 -3.5089e-06
20:38915219 A G 0.070452 -6.7901e-05
20:38916993 A G 0.499528 -1.3938e-04
20:38917544 C T 0.100855 2.9067e-05
20:38925277 A C 0.191305 -1.0618e-05
20:38936782 G C 0.057096 1.0244e-04
20:38949065 T C 0.193823 -1.2858e-05
20:38958766 A G 0.079842 -7.7745e-05
20:38964572 T C 0.243324 9.2860e-05
20:38968223 G A 0.057885 1.0588e-04
20:38969262 A G 0.085526 -3.1452e-05
20:38982928 C T 0.781843 1.7099e-04
20:38991018 G T 0.194265 -5.7204e-06
20:38997222 T C 0.360256 9.6839e-07
20:39002963 C T 0.059388 -1.9627e-05
20:39014350 G A 0.107616 -6.2491e-05
20:39015083 C T 0.044950 1.8131e-04
20:39015534 C T 0.168085 -1.9551e-06
20:39015745 T C 0.249602 -1.5442e-04
20:39023929 G A 0.213223 -5.4111e-05
20:39028436 A C 0.147958 -5.9205e-05
20:39030624 A G 0.033146 -1.9108e-05
20:39032337 A G 0.024006 -3.9182e-05
20:39041871 G A 0.519389 -5.2714e-07
20:39043958 C T 0.030328 7.9795e-05
20:39048873 C A 0.320862 -3.1456e-05
20:39050875 A G 0.314754 -4.8947e-06
20:39051489 C T 0.062117 -1.5166e-05
20:39054395 A G 0.022065 6.8528e-05
20:39055693 G T 0.054571 -2.0639e-05
20:39069744 G T 0.178750 -9.2694e-05
20:39074725 T C 0.032461 6.2330e-05
20:39077582 T G 0.169444 -7.0608e-05
20:39082967 C T 0.051465 -1.4410e-05
20:39086444 G T 0.026596 5.9437e-05
20:39091648 T C 0.127152 -1.8236e-05
20:39092829 T C 1.966994 4.3827e-05
20:39093473 C T 0.085500 -3.4723e-05
20:39098923 T C 0.466320 -3.9197e-05
20:39106402 A G 0.048040 -3.4505e-05
20:39116791 G A 1.834090 1.0640e-04
20:39117085 T C 0.053685 -2.8335e-05
20:39124802 A G 0.166403 -3.9846e-05
20:39125905 G A 0.783862 -4.3576e-05
20:39126953 G A 0.022967 -2.2325e-05
20:39130125 T C 0.052669 -3.8705e-05
20:39130266 A G 0.095970 4.8331e-05
20:39131200 A G 0.180733 -1.8247e-04
20:39135946 A G 0.024768 -2.2880e-05
20:39142516 A G 0.066028 4.6702e-04
20:39151635 T C 0.053704 -2.2771e-05
20:39151915 G C 0.235333 -6.1208e-05
20:39162201 A G 0.125344 -3.5686e-06
20:39163671 T C 0.036443 8.5905e-05
20:39168960 A G 0.068443 3.2657e-05
20:39169470 G A 0.044175 1.0486e-05
20:39173907 A G 1.978987 -1.6634e-05
20:39174168 A G 0.023957 6.9374e-05
20:39179978 T C 0.037261 -2.2350e-04
20:39180225 G A 0.043477 1.3059e-05
20:39191840 G A 0.039381 8.3220e-06
20:39212514 G C 0.042510 -3.6912e-05
20:39215744 T C 1.885058 4.2273e-05
20:39216386 C T 0.173245 -3.0332e-05
20:39221792 C T 0.044246 5.7662e-05
20:39222926 T C 0.059128 -6.7019e-05
20:39223140 A C 0.074837 8.2830e-05
20:39223331 G A 0.046794 -5.5868e-05
20:39228784 T C 0.634054 -4.9558e-05
20:39232760 G A 0.026349 6.3503e-05
20:39236155 A G 0.043354 -8.7026e-05
20:39239812 A G 0.063497 -5.8701e-06
20:39241193 C T 0.056398 -2.0334e-05
20:39246090 A G 0.053334 -8.2371e-05
20:39247356 C T 0.055915 -2.2766e-05
20:39255548 G T 1.259212 -8.3883e-06
20:39260113 T C 0.230224 2.2680e-05
20:39265489 C T 0.360950 4.8427e-05
20:39269074 C T 0.810039 -3.1258e-05
20:39276556 T G 0.086876 -4.2677e-05
20:39277642 A G 0.588591 5.2780e-06
20:39286786 G A 0.428653 -1.2749e-04
20:39288490 A G 0.667560 -5.1803e-06
20:39293437 G T 0.060475 4.4672e-05
20:39293832 G A 0.311359 9.1173e-05
20:39301373 G A 0.024645 -7.1190e-06
20:39301484 G T 0.068125 2.1770e-05
20:39301657 C A 0.311245 4.8946e-05
20:39302355 T C 0.274415 1.9372e-05
20:39305715 T C 0.066840 1.1581e-05
20:39313690 G A 0.322761 3.4559e-06
20:39314049 T C 0.068833 -1.9255e-05
20:39320255 T C 0.029319 -1.6482e-06
20:39321640 T C 0.126980 2.1271e-05
20:39325312 T C 0.276759 1.4301e-05
20:39325800 C T 0.254931 2.8622e-04
20:39326151 G A 0.048186 -1.6410e-06
20:39331184 T C 1.912735 3.3215e-06
20:39332931 A G 0.052227 3.5082e-05
20:39335297 C A 0.036534 -1.3896e-05
20:39341308 C T 0.166832 -2.8724e-06
20:39346074 G A 1.576124 6.2951e-05
20:39347357 G T 0.621980 -2.0850e-05
20:39350217 T C 0.302952 8.1705e-05
20:39354884 C T 0.062221 -3.8788e-05
20:39356528 G T 0.161191 2.2072e-05
20:39364058 A G 0.045285 -6.6778e-05
20:39366142 T C 0.050540 -4.8152e-05
20:39369301 G A 1.306052 2.9837e-05
20:39369782 A G 0.081348 -7.4978e-06
20:39376832 T C 0.022840 -1.3348e-05
20:39377512 T C 0.089063 -6.4574e-05
20:39394732 C T 0.275753 7.6535e-05
20:39408388 C T 0.166049 8.8788e-05
20:39410641 C T 0.250387 5.3140e-05
20:39411075 A G 0.053912 -2.8944e-05
20:39411149 T G 1.732595 1.1567e-04
20:39414310 G T 0.670602 4.1896e-06
20:39415143 C T 0.045512 -1.1359e-05
20:39419953 G A 0.082712 6.3901e-05
20:39423228 T G 0.041075 -8.1465e-05
20:39426514 G T 0.401795 -8.9884e-05
20:39429813 T C 0.023074 -2.6682e-05
20:39431097 C T 0.305906 6.2400e-05
20:39438008 A G 0.164638 9.2494e-05
20:39438433 T C 0.026083 1.9531e-05
20:39439158 A G 1.445557 1.3038e-05
20:39440468 A G 0.593096 1.2390e-05
20:39440509 G A 0.158334 -1.7092e-04
20:39442906 T G 0.173168 1.9529e-05
20:39443049 T C 0.057505 -9.1808e-06
20:39443197 A C 0.073075 -7.5838e-06
20:39443612 T C 0.059024 1.8396e-04
20:39443855 G A 0.108960 -2.5159e-05
20:39450418 G A 0.269151 9.3388e-06
20:39452798 C T 0.046236 -1.1249e-04
20:39456099 G A 0.136120 -9.6741e-06
20:39456739 G T 1.864409 -3.7590e-05
20:39456747 G A 0.033931 -5.4902e-05
20:39457187 A G 0.051354 -1.7925e-04
20:39457324 C T 0.416962 2.4814e-05
20:39458405 A G 0.114091 -4.6892e-04
20:39462473 A G 0.926652 -3.6127e-05
20:39467180 T C 1.090154 -2.5317e-05
20:39470400 G A 0.042438 -3.9840e-05
20:39473280 A G 0.398289 3.1718e-05
20:39473330 A G 0.165585 1.3858e-05
20:39478533 A G 1.276509 2.8461e-05
20:39483902 C A 0.028443 -6.8262e-05
20:39489477 T C 0.038608 5.5408e-06
20:39491042 G A 0.168695 1.3567e-05
20:39494435 G T 0.311508 -2.7062e-05
20:39495670 A G 0.028186 -5.7601e-05
20:39495987 C T 0.072351 -2.3671e-06
20:39497468 C T 0.096240 -8.4180e-05
20:39498917 T C 0.837966 -9.0496e-06
20:39502637 A G 0.274613 -2.4567e-05
20:39506710 A G 0.039744 4.9325e-05
20:39508866 G A 1.795105 -5.8403e-05
20:39514690 T G 0.049150 3.0789e-06
20:39519327 C T 0.211509 -5.8384e-07
20:39533683 T C 0.058190 -5.3660e-06
20:39537280 T G 0.326101 3.3971e-05
20:39544887 G A 0.148571 -1.7444e-04
20:39561253 T C 0.023671 2.2484e-04
20:39562320 A C 0.626252 -3.8953e-05
20:39566736 T C 0.024677 1.6782e-05
20:39567790 T G 0.041182 -1.3266e-05
20:39570101 C T 0.032467 8.2220e-06
20:39570656 G A 0.514994 5.4643e-06
20:39573774 A G 0.075292 -2.4530e-05
20:39577519 A G 0.204875 5.5557e-06
20:39577560 A G 0.092559 4.2391e-05
20:39577602 C T 0.393044 5.8302e-05
20:39577742 G A 0.695542 -6.4545e-06
20:39577882 G A 0.136273 -7.2350e-05
20:39577950 T C 0.065467 -2.3068e-05
20:39581423 C G 0.060439 1.3338e-05
20:39588751 T C 0.071433 2.1775e-05
20:39589222 T C 0.803531 2.0958e-05
20:39589528 G A 0.508648 1.1951e-04
20:39591005 C G 0.048472 6.0477e-05
20:39591187 T G 0.635843 -1.9516e-05
20:39598355 G T 0.448190 2.1124e-05
20:39617398 A G 0.589993 -7.7349e-05
20:39619644 T C 0.257641 -1.1706e-05
20:39621224 T C 0.023288 2.0868e-05
20:39624149 A C 0.022503 -2.8190e-05
20:39631533 T C 0.063097 7.1173e-05
20:39633603 T C 0.310787 -1.0729e-04
20:39637459 C T 0.095052 -4.3131e-04
20:39640971 T C 0.127461 4.4309e-05
20:39641517 A C 1.916717 -4.2764e-05
20:39641902 A G 0.398867 1.1161e-05
20:39652976 T C 0.142287 -4.8566e-04
20:39655246 T G 0.032896 -3.1291e-05
20:39657625 A C 0.141060 -5.1175e-04
20:39658819 C T 0.035466 6.4301e-05
20:39659158 T C 0.124053 -4.3040e-06
20:39659579 C A 0.039741 2.8812e-05
20:39669079 G A 0.075766 -2.4859e-04
20:39672618 A T 0.955796 6.7759e-07
20:39675517 T C 0.178562 6.7896e-06
20:39679424 T C 0.031026 -7.1948e-06
20:39684855 G A 0.329681 -1.0107e-05
20:39701015 C A 0.579318 8.0147e-05
20:39710496 G A 0.447622 -4.9415e-07
20:39720830 G A 0.365034 2.7789e-05
20:39735671 T C 0.154180 1.0690e-04
20:39743905 A G 0.305954 -1.4328e-04
20:39763115 T G 0.307457 -1.0913e-04
20:39768492 G A 0.023305 -4.8231e-05
20:39768852 A G 0.069592 -2.3782e-04
20:39779321 G A 0.039741 -2.5239e-05
20:39780958 T C 0.102111 -2.8444e-05
20:39787530 C T 0.096590 3.1729e-04
20:39792063 G A 0.342615 -7.1674e-05
20:39792236 A G 0.068823 -6.9071e-05
20:39794775 G T 0.055269 2.0702e-04
20:39796067 G T 0.138042 -5.3288e-04
20:39797465 C T 1.102439 -6.9232e-05
20:39806112 T C 0.078576 -3.0112e-05
20:39832628 C T 0.400198 -9.2070e-05
20:39840640 G T 0.040922 -1.3078e-05
20:39862471 A G 0.413739 -2.4775e-05
20:39863861 C A 0.021230 1.9185e-05
20:39876567 C T 0.297652 -2.9625e-06
20:39878824 T C 0.026846 1.2300e-04
20:39890279 C T 0.163566 1.2697e-04
20:39911484 C T 0.035784 -5.1300e-05
20:39914030 A G 0.447726 8.9397e-06
20:39926681 C G 0.022448 3.3796e-06
20:39930208 C T 0.171632 1.0108e-04
20:39941949 C A 0.138934 -5.2848e-04
20:39954144 A G 0.027336 -6.9887e-06
20:39960342 A G 0.799971 -2.9086e-05
20:39973783 A G 0.192165 -5.2302e-05
20:39974502 A G 0.025784 1.9757e-05
20:39974624 T C 0.038164 9.2209e-05
20:39975640 G C 0.033357 2.8874e-05
20:39978998 C G 0.076356 2.1454e-05
20:39986085 C A 0.449731 -5.2746e-05
20:39990377 C G 0.071640 5.9357e-05
20:40000273 T C 0.041091 -2.5146e-04
20:40004536 T C 0.080267 1.1597e-05
20:40006857 C T 0.121959 -9.9390e-05
20:40007073 T G 0.407848 -5.6324e-05
20:40008553 C G 0.535384 -1.4573e-04
20:40015574 A G 0.343793 -2.3412e-04
20:40021751 A C 0.655012 -6.3812e-05
20:40021959 C T 0.438871 -7.9347e-05
20:40026574 A C 0.168542 7.2792e-05
20:40037660 A C 0.061053 -2.0871e-05
20:40045231 C G 0.038362 2.9825e-05
20:40049579 A T 0.033120 -8.1428e-07
20:40050314 A G 0.036846 4.2991e-05
20:40052529 G A 0.656447 -1.3232e-04
20:40057158 A C 0.038206 3.2605e-05
20:40061783 G T 0.105825 -7.3232e-04
20:40068509 T C 0.039274 5.1137e-05
20:40071204 T C 0.021454 4.9312e-05
20:40079655 C G 0.086331 -6.8324e-05
20:40101579 C A 0.517788 -3.7348e-05
20:40101647 G A 0.124312 -9.4781e-05
20:40115458 G A 0.029543 7.5131e-05
20:40117905 G A 1.805239 2.8258e-05
20:40134902 T C 0.174235 5.8099e-06
20:40139719 A G 0.038371 6.6129e-05
20:40152513 A C 0.102329 -8.9395e-05
20:40162062 C G 0.033039 -1.1319e-06
20:40162737 A C 0.068336 -3.2284e-04
20:40172054 G C 0.042782 1.0452e-05
20:40173875 A C 0.057680 2.3105e-05
20:40189539 A C 0.439978 -2.6860e-04
20:40190894 G C 0.079771 2.3248e-05
20:40195230 C A 0.246651 -1.7776e-04
20:40201535 G A 0.023496 -9.1735e-06
20:40204290 T C 0.022259 3.7345e-04
20:40206910 C T 0.272007 -1.7194e-04
20:40223842 A G 0.057242 1.2904e-04
20:40232696 A G 0.107204 -1.8819e-06
20:40239821 A G 0.080008 -2.1396e-04
20:40240867 T C 0.026193 -1.2466e-04
20:40243126 T C 0.039881 7.4482e-05
20:40264990 C G 0.042971 -8.3080e-06
20:40265361 G A 0.106983 1.6192e-05
20:40267070 G A 0.125818 2.3072e-05
20:40269616 C T 0.059943 1.0437e-05
20:40273145 G A 0.114101 3.5734e-05
20:40275250 T A 0.107671 2.8839e-05
20:40277145 T C 0.042958 -8.2120e-06
20:40279109 G A 1.200847 1.6442e-05
20:40280515 T C 0.104156 -9.0988e-05
20:40290461 C T 0.035203 1.9962e-04
20:40290806 A G 0.802876 5.0983e-06
20:40295452 T C 0.034132 8.8388e-06
20:40300869 C T 0.079514 1.9496e-04
20:40307147 C T 0.021785 -3.3947e-05
20:40308416 G T 0.238339 -3.3287e-05
20:40315895 A G 0.537084 4.2963e-05
20:40316071 A C 0.200523 -1.3613e-05
20:40333022 C T 0.038277 -6.8204e-05
20:40335268 G A 0.168834 2.4069e-04
20:40336889 T C 0.055090 -6.1212e-05
20:40342241 A G 0.031623 -1.9071e-05
20:40351061 G T 0.191428 2.9757e-05
20:40351173 T C 0.163482 7.0272e-06
20:40351680 T C 0.509956 -4.1570e-05
20:40353798 G A 0.167646 2.9380e-04
20:40364404 T C 0.132277 -1.5540e-04
20:40364703 A G 0.028050 4.7584e-05
20:40376088 T G 0.036683 1.4019e-04
20:40377271 T C 0.076022 -1.0539e-05
20:40378791 G A 0.020620 2.6164e-05
20:40378863 C T 0.110644 1.4495e-05
20:40378900 G C 0.209078 -1.9434e-05
20:40381418 T C 0.206995 -2.8111e-05
20:40400580 T C 1.449433 3.5776e-06
20:40401892 T C 1.894221 -1.9643e-05
20:40406360 T C 0.062539 -1.0324e-05
20:40408895 T C 0.034204 -2.8829e-05
20:40409163 A G 0.023256 8.1670e-05
20:40421699 T G 0.909278 -1.3275e-05
20:40425505 C A 0.063159 -8.2208e-06
20:40444576 G C 0.071416 -4.7961e-06
20:40452441 A C 0.159104 -1.6496e-05
20:40454315 C T 0.030601 1.1912e-05
20:40456135 A C 0.036680 -1.6382e-05
20:40468893 A G 0.061465 9.2695e-06
20:40469266 T C 0.355274 -3.7223e-05
20:40480442 G T 0.381360 -2.5751e-05
20:40482716 C A 0.062588 3.8996e-05
20:40483328 G A 0.066479 6.5081e-06
20:40483404 A C 0.030546 -2.4568e-05
20:40483420 C T 1.253811 -4.8803e-05
20:40490316 C T 0.377913 -7.7072e-06
20:40501393 C G 0.056213 -8.9195e-05
20:40504487 C T 0.302309 -2.0839e-05
20:40507527 T C 0.426349 -5.9518e-06
20:40508253 C G 0.091456 -9.4620e-06
20:40510050 G A 0.212493 7.8592e-06
20:40511815 A G 1.273682 -7.1527e-06
20:40517164 G T 1.025904 2.9963e-05
20:40520812 G A 0.215946 1.3981e-05
20:40526564 A G 0.538220 1.6523e-05
20:40530674 C G 0.188302 -5.4089e-05
20:40531483 C T 0.042123 -4.4687e-05
20:40533180 T C 0.112189 -2.1779e-06
20:40547388 C G 0.112459 -1.0427e-04
20:40550814 C T 0.207796 8.7140e-06
20:40550983 G A 0.092549 -2.8862e-06
20:40553789 C T 1.541697 -4.9210e-06
20:40558506 C A 0.042821 -1.5711e-05
20:40562227 T C 0.228131 -6.5972e-06
20:40564323 A C 0.935997 6.8027e-06
20:40566575 A G 0.070222 8.6420e-06
20:40567425 A G 1.590269 -1.4775e-06
20:40569023 C T 0.088031 3.3932e-05
20:40570061 T C 0.709791 -5.5959e-06
20:40571132 G A 0.142106 -8.5410e-06
20:40571410 A G 0.045311 -6.8737e-05
20:40571517 A G 0.101777 -3.2466e-05
20:40573991 G C 1.200854 5.0162e-05
20:40577219 G A 0.059375 9.5348e-05
20:40578267 T C 0.075717 5.4376e-05
20:40580251 G A 0.807660 -1.0163e-05
20:40581066 G A 0.119418 1.4073e-05
20:40581629 C T 0.028241 -5.2022e-05
20:40583604 G A 0.054473 -3.1844e-05
20:40583819 G T 0.174644 1.1891e-05
20:40584615 G C 0.354722 4.9949e-05
20:40585492 T C 1.171596 2.1308e-05
20:40586445 G T 1.400084 4.6474e-06
20:40587660 T G 0.267135 -4.8560e-05
20:40592396 C T 0.031020 -8.0608e-06
20:40599163 T C 0.380224 4.1931e-05
20:40602866 C A 1.289894 -5.4372e-06
20:40609189 C A 0.096253 1.5502e-05
20:40610196 T C 0.125964 1.2582e-04
20:40610599 T G 0.184411 8.6923e-06
20:40616033 T C 0.068816 4.7168e-05
20:40617413 C T 0.219397 2.6347e-05
20:40629783 T C 0.031250 2.1607e-05
20:40629902 A G 0.063221 5.4496e-05
20:40630104 A G 0.031033 3.9280e-05
20:40635674 A G 0.046830 -7.9348e-05
20:40640586 T C 0.087768 4.0408e-05
20:40652946 G A 0.041062 -1.4568e-05
20:40658852 T C 0.055652 -8.4873e-05
20:40667610 T C 0.076671 -4.3274e-05
20:40668846 C T 0.203392 2.6858e-05
20:40669418 A C 0.047953 9.1519e-05
20:40669614 T G 0.041637 -1.7420e-04
20:40679684 T C 1.218111 1.8901e-05
20:40682141 A G 0.095535 -7.8076e-06
20:40683594 A G 0.476071 1.6923e-05
20:40683773 C T 0.022143 -4.2475e-05
20:40688176 C T 0.028809 -2.8229e-05
20:40693019 C A 0.166751 -1.3834e-04
20:40699327 A T 0.162349 -6.9722e-05
20:40705078 T C 0.036300 -2.5706e-05
20:40705252 A G 0.052159 -3.2661e-05
20:40707396 T C 0.093030 -9.4603e-06
20:40711058 A G 0.110167 5.2599e-05
20:40711542 A G 0.028043 -1.6307e-06
20:40713314 A G 0.078972 -2.8121e-04
20:40715787 G A 0.589984 -4.6035e-05
20:40719095 T C 0.024918 -6.9097e-06
20:40719979 C T 0.021299 1.8593e-05
20:40720953 T G 1.264188 -2.0789e-05
20:40737112 G A 0.135877 4.3674e-05
20:40739531 C T 0.087327 -3.5523e-05
20:40740041 T C 0.449170 -4.3243e-05
20:40744209 T C 0.359269 -1.5333e-05
20:40745108 G A 1.011798 -1.0388e-05
20:40753802 T C 0.682854 3.2171e-05
20:40755496 C T 0.106428 -4.7134e-05
20:40755779 G C 1.763459 2.2990e-06
20:40756131 A G 0.578163 -1.3898e-06
20:40759450 C T 0.103238 1.2594e-04
20:40766493 C T 0.209517 5.8548e-05
20:40776002 C T 0.039085 -1.8380e-05
20:40780796 T C 0.484802 -1.2460e-05
20:40784747 T C 0.062529 7.8170e-05
20:40790478 G T 0.085831 1.4394e-05
20:40791827 T C 0.081738 2.2657e-04
20:40797098 T C 0.036300 -2.9683e-05
20:40801731 T C 0.071751 6.4282e-07
20:40809788 G A 0.721846 1.2324e-06
20:40816657 T C 0.032432 1.2929e-05
20:40819225 A C 0.041796 3.0306e-05
20:40821819 T C 0.054623 -6.1486e-05
20:40833138 C T 0.441675 -1.1308e-05
20:40858954 T C 0.419575 -2.9994e-06
20:40865965 A G 0.020377 -4.7711e-06
20:40874453 T G 0.051857 -7.1372e-05
20:40876733 T C 0.032597 -3.1005e-06
20:40878218 C T 0.301774 -3.6157e-05
20:40879436 A G 0.040835 -6.2957e-05
20:40883322 T G 0.045408 8.9589e-06
20:40891343 C A 0.052984 9.0094e-06
20:40894967 C A 1.208958 -5.8044e-06
20:40905618 T G 0.093156 -2.2931e-05
20:40905826 T C 0.139567 1.2948e-04
20:40906498 G A 0.325890 -1.8278e-05
20:40910951 A G 0.328045 1.3343e-05
20:40913295 T C 0.232535 -7.3827e-05
20:40921149 T C 0.348282 1.0061e-05
20:40921579 A G 0.038543 -1.6640e-04
20:40929212 A G 0.165546 2.9252e-06
20:40929694 A C 0.227391 1.1155e-04
20:40933060 A C 1.537425 1.0861e-05
20:40938704 C A 0.141495 -8.3918e-06
20:40943696 C T 1.829546 -1.3344e-05
20:40944069 G A 0.717525 3.2222e-05
20:40944658 T C 0.069313 4.5830e-06
20:40947084 T C 0.287512 4.6570e-05
20:40950117 T C 0.078427 5.8343e-05
20:40955040 A G 0.586920 -2.5360e-05
20:40957507 G T 0.911933 -2.6059e-05
20:40960803 C T 1.595670 -3.0295e-05
20:40964972 A G 0.845288 2.5562e-05
20:40966436 G A 0.307733 7.6774e-05
20:40968767 A G 0.097963 8.7597e-06
20:40970090 C T 1.421811 7.4665e-05
20:40971876 T C 0.039192 -4.7625e-06
20:40973260 A G 1.304994 6.2679e-06
20:40976982 T C 0.074042 -1.6605e-05
20:40979986 G A 1.329022 5.8451e-05
20:40982105 T C 0.278304 1.2021e-04
20:40982342 A G 0.514640 -1.1482e-05
20:40985566 A C 0.073620 -5.7126e-05
20:40987446 A C 0.284445 3.0544e-04
20:40988620 C T 0.631442 -2.2492e-06
20:40988810 C A 0.188611 -1.9490e-04
20:40990246 T C 0.233237 -1.1464e-05
20:40992417 A G 0.475204 -5.5948e-05
20:40992527 G A 0.663506 -6.9299e-05
20:40992602 C T 0.595761 -8.1653e-06
20:40992717 G A 0.126305 -1.2111e-05
20:40993453 T G 0.193904 -7.6285e-04
20:40995943 A G 1.146565 2.2920e-04
20:40996444 A G 0.270718 -2.7309e-05
20:41004994 G T 0.148626 -6.8811e-06
20:41011145 A C 1.606384 -1.9714e-05
20:41012348 A G 0.631743 -2.2749e-04
20:41015889 G T 1.813655 -1.3224e-04
20:41025813 T C 0.172028 -5.2749e-05
20:41026522 A G 0.261114 1.5271e-05
20:41027007 C G 0.808900 -2.5737e-05
20:41027721 A G 0.668469 1.1494e-05
20:41032118 A G 0.032208 1.6351e-04
20:41039537 G A 0.069456 2.9880e-06
20:41042277 C T 0.287999 -4.2633e-06
20:41042478 G T 1.687496 -5.5565e-05
20:41053274 A G 0.038900 3.6023e-05
20:41055897 C T 0.233340 2.1449e-05
20:41057825 T G 0.202269 -5.2973e-05
20:41058190 T C 1.625366 -4.1328e-05
20:41062668 C A 1.017287 -7.7841e-06
20:41062944 A C 0.052162 -1.3666e-05
20:41067572 A C 0.149590 3.7314e-05
20:41074003 G C 0.041159 -6.2148e-06
20:41077983 T C 0.033366 -1.2791e-05
20:41078243 C T 0.444142 -6.1904e-05
20:41079773 A G 0.068391 2.1526e-05
20:41080542 G A 0.815596 -4.6859e-05
20:41099677 G T 0.668070 -4.4185e-07
20:41120362 G A 0.115685 -1.5158e-04
20:41123014 A G 0.126922 -2.2255e-06
20:41132390 C T 0.075392 -1.4056e-04
20:41133639 G A 1.515201 -2.3712e-04
20:41139049 C T 0.046038 -6.2852e-05
20:41142644 C T 0.240673 -7.5313e-05
20:41145608 A G 0.044782 -2.3815e-05
20:41147583 T C 0.211802 -4.6226e-05
20:41157631 G T 0.034356 1.9132e-05
20:41158956 T C 0.049449 3.0556e-05
20:41162146 T C 0.032526 9.1258e-06
20:41177956 A G 0.170311 3.6809e-05
20:41183456 G T 0.151307 -5.0107e-05
20:41190018 C T 0.020643 -1.3401e-04
20:41199657 T C 0.127461 -1.0110e-05
20:41202027 G A 0.124072 -3.7517e-05
20:41202958 T C 0.936974 -3.5000e-05
20:41203973 G C 0.128564 9.2666e-05
20:41204279 T C 1.925604 -4.2625e-05
20:41205313 T G 0.114059 1.0860e-05
20:41211992 C T 1.013876 -2.9443e-05
20:41213177 C A 0.912965 -3.8375e-05
20:41213676 G A 0.400211 -3.1437e-05
20:41213764 T C 0.033022 2.7997e-05
20:41218072 G A 0.266580 -1.4552e-04
20:41225197 G A 0.043967 6.2062e-06
20:41230050 G A 0.633402 3.6627e-04
20:41233054 G A 0.369584 1.0337e-04
20:41234781 C A 0.072935 -1.6094e-05
20:41240080 G A 0.051932 -3.1410e-05
20:41250407 G A 0.314494 8.2319e-05
20:41268713 C T 0.306146 7.0671e-05
20:41268819 G A 0.043470 -3.6360e-05
20:41275894 A G 0.034648 -4.5715e-05
20:41278325 A C 0.781665 -1.3376e-05
20:41284395 G T 1.684737 -7.5573e-05
20:41284713 C T 0.182849 -2.5839e-05
20:41285491 G A 0.035599 1.3533e-04
20:41285978 C T 0.118645 2.3755e-04
20:41291024 C A 0.184635 -2.0622e-05
20:41306600 G A 0.716912 -5.6999e-05
20:41307539 G T 0.438586 -9.3080e-06
20:41307959 T C 0.024382 -2.4295e-05
20:41312572 A G 0.088684 1.3801e-05
20:41326237 C T 0.587952 -2.8202e-05
20:41329047 C T 0.020578 -4.8166e-05
20:41332662 G A 0.065830 1.8852e-05
20:41332909 T C 0.132991 -5.4745e-05
20:41340369 A G 0.360061 -5.1162e-05
20:41340594 T C 0.037949 -1.7439e-05
20:41353289 G A 0.498077 -2.4968e-04
20:41355844 T C 0.147383 7.9511e-05
20:41357032 A C 0.043366 -8.2494e-05
20:41358159 G A 0.154709 6.0459e-06
20:41358291 C G 0.076970 8.3279e-05
20:41358953 G A 0.450523 3.8145e-05
20:41359178 G C 0.352099 7.5521e-05
20:41360615 A G 0.023684 8.8087e-05
20:41361424 A G 0.244064 -1.1881e-05
20:41362751 G A 0.023918 4.4024e-05
20:41363243 G A 1.382723 3.3088e-05
20:41365621 G A 0.132644 -3.4886e-05
20:41366638 T C 0.070433 3.8403e-05
20:41367812 T C 0.031432 -3.8449e-05
20:41371797 T C 0.025680 -4.7950e-05
20:41372420 C T 0.064084 2.3052e-05
20:41373188 G T 0.474208 -2.2589e-04
20:41373856 T C 0.264298 -2.1016e-04
20:41375075 G C 0.372093 -3.5045e-04
20:41377091 G A 0.071452 1.5226e-06
20:41378610 T C 0.033753 -5.0036e-05
20:41381215 T C 1.256408 -4.0588e-05
20:41388958 T G 1.252175 1.8263e-05
20:41389176 T C 0.305036 -6.7346e-06
20:41397980 A G 0.025012 1.5756e-05
20:41399171 G A 0.423207 -1.2973e-05
20:41400229 A G 0.747945 1.2544e-05
20:41402004 A G 0.075607 -1.2447e-05
20:41403661 T C 0.893822 6.7980e-06
20:41403741 C T 0.272250 -2.3485e-05
20:41406551 C T 1.280482 -2.7913e-05
20:41409901 G T 0.352742 2.4395e-05
20:41412727 A G 0.405515 -2.1711e-05
20:41419271 A G 0.049167 -3.7639e-05
20:41420095 C T 0.028754 1.7971e-05
20:41422421 T C 0.179665 6.1150e-06
20:41424061 C T 1.085801 9.3984e-06
20:41425657 C T 0.106805 -2.9215e-05
20:41426828 G A 0.230984 2.3040e-06
20:41440445 C T 0.084532 -4.7872e-05
20:41441856 T C 0.282186 1.0471e-04
20:41454516 A C 0.216060 8.5875e-06
20:41465142 C T 0.162982 -2.1017e-05
20:41465194 G A 1.913816 -5.4351e-05
20:41470888 T C 0.112712 -1.0087e-05
20:41473069 A G 0.093656 -3.5992e-05
20:41476399 C T 0.411610 7.8497e-05
20:41478742 T C 0.267797 -4.6488e-05
20:41479897 T C 0.671033 -3.6263e-05
20:41480108 C T 0.069388 -3.3317e-05
20:41482089 G A 0.152466 2.4596e-05
20:41482657 C T 0.394239 3.3029e-05
20:41484685 T C 0.275204 2.0003e-05
20:41489939 T C 0.021217 -1.1666e-06
20:41490225 T C 1.054525 -3.0600e-05
20:41500679 G T 0.508119 9.1420e-07
20:41514162 A G 1.929785 -7.5342e-05
20:41517624 A G 0.038848 -1.6606e-04
20:41521284 T C 0.029929 9.8077e-05
20:41537213 G A 0.056294 -4.0597e-06
20:41538168 C T 0.064344 -4.4757e-05
20:41543339 G A 0.028157 3.2585e-05
20:41547185 A G 0.048232 7.5706e-05
20:41558601 T C 0.031003 1.6881e-06
20:41560300 T C 1.407787 3.4538e-06
20:41565273 T C 0.074542 3.2275e-05
20:41567377 A G 0.051257 -3.6602e-05
20:41575123 C T 1.546481 6.5192e-06
20:41580747 G A 1.123770 1.7987e-05
20:41582424 G A 0.023687 -9.1836e-05
20:41593928 C T 0.062299 -4.1846e-06
20:41594025 G A 0.060588 -3.9782e-05
20:41595968 G A 0.020169 9.4901e-06
20:41598995 C A 0.276308 2.4410e-05
20:41604393 T C 0.023519 1.0454e-05
20:41608175 T C 0.042078 2.6034e-05
20:41608712 T C 0.049916 -1.3950e-05
20:41609114 T G 0.714773 -6.1472e-05
20:41609188 G A 1.586180 1.3207e-05
20:41612014 C T 0.072234 -1.2713e-07
20:41613071 G A 0.460507 1.7129e-05
20:41613257 G A 0.246476 5.1265e-05
20:41616258 G A 0.474532 -3.8796e-06
20:41616510 G A 1.030163 7.2615e-06
20:41619224 T C 0.046833 1.5019e-05
20:41620833 A C 0.161119 5.8266e-05
20:41623001 G T 0.488414 7.0160e-06
20:41624177 G A 0.040413 6.1202e-05
20:41629442 G A 0.425369 -4.2966e-07
20:41631376 G A 0.043315 1.1398e-05
20:41644006 G A 0.069001 -1.1568e-05
20:41646561 G A 0.630890 4.4611e-05
20:41652523 T C 1.627014 9.7357e-06
20:41654175 T C 0.050290 1.6075e-05
20:41656570 T C 0.028371 -2.7471e-05
20:41659051 A G 0.543923 4.2490e-06
20:41669606 T C 0.054454 -6.9244e-05
20:41670292 C T 0.372255 -2.1645e-06
20:41671115 A C 0.037190 3.2798e-05
20:41671983 G A 0.164073 1.0297e-05
20:41673763 T C 0.057320 2.8403e-05
20:41685772 C T 0.865850 -1.8664e-05
20:41691250 T C 0.166364 4.5584e-05
20:41694646 T C 0.402304 -4.1172e-05
20:41702885 A G 1.150911 5.2436e-06
20:41705117 C T 0.024256 -4.5179e-05
20:41711252 T C 0.040997 -1.1818e-05
20:41714855 A G 0.132161 -1.7538e-05
20:41716653 A G 1.031409 -3.2270e-05
20:41718201 T C 0.211756 -3.9005e-05
20:41718596 T C 0.849920 -3.3588e-05
20:41719349 G A 0.022996 1.0689e-05
20:41723482 T C 0.143238 8.4875e-06
20:41728248 G T 0.279216 -2.9523e-05
20:41729521 C T 0.029919 -4.0562e-05
20:41729903 A G 1.032188 -2.3902e-05
20:41731821 A G 0.027047 5.0860e-05
20:41734344 T C 0.752709 -9.2147e-06
20:41738239 C T 0.153638 -9.7111e-05
20:41742320 T C 0.050780 1.2022e-04
20:41742793 A G 0.151554 6.3455e-04
20:41745159 G A 0.022672 -6.1271e-05
20:41753243 G A 1.222185 -7.7426e-05
20:41755118 C T 0.037907 -3.1619e-05
20:41755597 T C 0.116023 -3.1077e-05
20:41775518 A G 1.176157 -1.2313e-05
20:41776806 T C 0.050371 -5.4678e-05
20:41781064 A G 1.838222 -8.7970e-05
20:41781455 C A 0.048485 -6.2908e-05
20:41782328 C A 0.030322 7.4028e-05
20:41789459 G T 1.307314 8.3810e-06
20:41790423 T C 0.041844 7.6809e-05
20:41790934 A G 0.027862 3.7795e-05
20:41792568 G A 0.198968 -2.2729e-05
20:41793092 T C 0.073503 1.3926e-05
20:41800274 A G 0.071929 -4.7827e-05
20:41800632 T C 0.073150 -3.2507e-05
20:41800700 G A 0.117993 -1.0639e-05
20:41801469 A G 0.025590 -4.5795e-05
20:41802096 A G 0.070212 -3.4228e-05
20:41803685 A G 0.150171 3.9465e-05
20:41805901 C T 0.024629 -4.8024e-05
20:41806538 C A 1.924342 3.9158e-05
20:41808415 G A 1.567296 -1.6824e-06
20:41816713 C T 0.306250 -1.9997e-06
20:41816719 C T 0.046460 9.6336e-06
20:41817074 C T 0.507184 2.0796e-05
20:41818989 A G 1.725708 -1.5855e-05
20:41822485 A G 0.033201 -3.1699e-05
20:41829575 T C 0.224707 2.4578e-05
20:41831593 A G 0.440880 2.3076e-05
20:41834567 C A 0.619371 1.3641e-05
20:41839715 A G 0.353251 6.0316e-05
20:41841762 G A 0.068063 -1.6295e-05
20:41842716 G A 0.181230 -7.7337e-06
20:41844495 T C 0.024983 -4.5459e-05
20:41848278 G T 0.211068 -3.2290e-05
20:41848469 T C 0.374570 9.9863e-06
20:41850071 A G 0.144468 -1.2886e-05
20:41850403 T C 0.053295 -4.0042e-05
20:41851885 A G 0.034840 2.5541e-05
20:41868904 A G 0.192220 1.7553e-05
20:41876041 C G 1.957890 1.3902e-05
20:41877927 T C 0.145747 1.2312e-05
20:41883486 C T 0.034181 -2.2907e-05
20:41885884 A G 0.190613 2.1953e-05
20:41893816 G T 0.073409 -8.9158e-06
20:41896236 T C 0.186232 -4.9772e-05
20:41905172 T C 0.025151 3.3980e-05
20:41914864 G A 0.296042 -1.3429e-05
20:41932155 A G 0.400805 5.2544e-06
20:41933396 A C 0.114010 -1.6193e-06
20:41934983 C A 0.288421 -4.8148e-05
20:41942286 G A 0.154469 4.8991e-06
20:41950705 C T 0.756111 -1.0219e-05
20:41951100 G A 0.036028 7.5822e-05
20:41952584 G T 0.147867 6.9650e-05
20:41963373 T C 0.146010 1.9501e-05
20:41974568 T C 0.039004 2.6161e-05
20:41977910 C T 0.039806 -4.9852e-05
20:41985589 A G 0.039621 -9.3667e-06
20:41987727 G A 0.147627 2.4318e-05
20:41987913 C T 0.134592 3.4207e-05
20:41988606 A G 0.391279 -5.0291e-05
20:41996683 T C 0.047089 -5.3525e-05
20:42001011 A G 1.642234 -1.6019e-04
20:42004785 T C 0.210000 -1.3999e-05
20:42010613 A C 1.658842 -1.3215e-04
20:42012125 A G 0.313433 -4.5490e-05
20:42023069 A G 0.142910 -1.4943e-05
20:42024053 T C 1.261127 -1.5991e-04
20:42024411 A G 0.037712 -3.6369e-05
20:42027093 T C 0.024051 3.1595e-05
20:42035666 A G 0.576958 -3.2842e-05
20:42042628 C T 0.211470 7.9841e-05
20:42053093 C T 0.038215 4.5359e-05
20:42054542 T C 0.058076 -1.7694e-05
20:42054607 G A 1.406920 -5.7335e-05
20:42056122 T C 0.041958 -3.8626e-05
20:42058688 C A 0.371811 -2.1960e-05
20:42063391 T C 0.023178 -2.3972e-05
20:42072704 G C 0.130210 -4.6193e-05
20:42077396 C T 1.606268 1.6284e-05
20:42077436 C T 0.790036 -8.3593e-06
20:42077828 G A 0.676603 2.7298e-05
20:42078615 C T 0.694890 -1.9736e-05
20:42079562 C T 0.190087 5.3002e-05
20:42079619 G A 0.875392 -1.0470e-05
20:42082165 A G 0.084120 1.5765e-05
20:42083466 C T 1.533744 -9.9146e-07
20:42086212 A G 0.065493 -5.3547e-05
20:42092710 G A 0.040867 2.9402e-05
20:42092807 G T 0.031240 -2.0079e-05
20:42092846 T G 0.174015 5.2219e-06
20:42095383 G A 0.037631 6.3104e-05
20:42095538 C A 0.134884 -1.7200e-05
20:42097145 C T 0.756293 -3.7038e-05
20:42098258 G C 1.739295 3.6748e-05
20:42099331 C A 0.511258 2.3936e-05
20:42121878 A G 0.880018 5.4449e-06
20:42125484 A G 0.069602 -5.5032e-05
20:42131730 G A 0.117113 -6.1321e-05
20:42146320 G T 0.065454 8.5317e-05
20:42147370 T C 0.130291 -5.5477e-05
20:42153606 G T 0.201029 -6.9372e-05
20:42153695 C T 0.023324 -6.1003e-05
20:42155792 G T 0.353229 2.6298e-05
20:42155984 T C 0.624528 -2.5773e-05
20:42157663 C T 0.104698 4.3892e-05
20:42163408 A C 0.030098 -1.9182e-05
20:42163768 G C 0.839134 3.0481e-06
20:42168548 A G 0.079618 4.8290e-06
20:42171046 G T 0.031532 -1.8830e-05
20:42171482 T C 1.574641 -1.0838e-05
20:42171865 C T 0.176397 4.8353e-05
20:42187394 A C 0.043824 -5.4836e-05
20:42188192 T C 1.044305 1.0439e-05
20:42188284 A G 0.241627 5.6183e-05
20:42188807 C T 0.081348 -5.6393e-05
20:42191843 T C 0.048498 -3.2952e-05
20:42192083 A G 1.247988 4.2772e-06
20:42193758 C T 0.152080 -1.1091e-04
20:42195863 C G 0.628946 -1.0022e-05
20:42196498 G A 0.086058 -1.9995e-05
20:42196550 G T 0.644253 -3.6220e-05
20:42196766 A G 0.061952 -6.5000e-05
20:42197722 T G 0.076863 -7.6285e-06
20:42197904 T G 0.038069 3.8723e-05
20:42208522 G T 1.708022 1.4357e-05
20:42215431 A G 0.070092 1.2247e-06
20:42218676 A G 0.059842 7.3754e-06
20:42219831 A G 1.551473 1.3379e-05
20:42220368 G A 1.611269 2.1827e-05
20:42234258 T C 0.050777 8.5702e-06
20:42240730 A G 1.466850 9.1478e-06
20:42241811 A G 0.039978 4.3601e-05
20:42241866 T C 0.408604 3.6918e-05
20:42243384 T C 0.056833 -6.5540e-05
20:42248271 A G 0.059796 -4.2830e-05
20:42252147 C G 0.038381 5.6267e-05
20:42260247 C T 1.517204 2.2964e-06
20:42264653 A G 0.059930 9.3402e-06
20:42268341 T C 1.581804 9.2094e-06
20:42279435 G T 0.080702 5.6474e-07
20:42286805 T C 1.577124 9.4242e-06
20:42294613 C T 1.688499 3.8955e-05
20:42301485 G T 0.029608 -5.3506e-05
20:42310884 A G 0.086408 -1.0973e-04
20:42311855 C T 1.754673 5.0197e-05
20:42320881 T C 0.090018 -6.6890e-06
20:42328639 C T 1.840023 5.7417e-05
20:42331846 T C 0.150749 -7.6662e-06
20:42343111 A C 1.830786 6.3510e-05
20:42343821 G C 0.115844 -6.0028e-05
20:42346428 G A 0.111329 -5.2338e-05
20:42349570 T C 0.089898 -4.5920e-05
20:42355169 C G 0.072643 6.9364e-05
20:42355753 T C 1.732229 -3.2611e-05
20:42358894 A G 0.170746 7.4894e-05
20:42359295 C G 1.796008 1.1420e-04
20:42359483 A G 1.873393 1.1874e-04
20:42366608 T C 0.038842 -4.2554e-05
20:42366834 C T 1.490722 8.2125e-07
20:42372662 G A 0.700716 -1.9132e-05
20:42372846 A G 0.176332 3.5396e-05
20:42380379 T C 0.151262 -1.1461e-04
20:42380720 C G 0.116941 -3.6453e-05
20:42382106 A G 0.855301 -8.7190e-05
20:42384469 G A 1.278378 9.1405e-05
20:42385055 G A 0.041101 -1.2405e-05
20:42385193 G A 0.124257 -6.3835e-06
20:42386824 C T 0.257713 6.3846e-05
20:42387041 G A 0.206277 -7.9040e-06
20:42387698 T G 1.658784 5.7746e-05
20:42388462 T C 0.023240 -1.8240e-05
20:42389675 C T 0.050757 3.9460e-07
20:42390955 C T 0.575462 6.3659e-05
20:42391446 T C 0.054039 -4.0764e-05
20:42397496 T C 0.330216 1.6154e-04
20:42409208 C T 0.052062 -9.8819e-05
20:42418259 A G 0.540989 -6.8888e-05
20:42421149 T A 0.069907 7.2591e-05
20:42426207 G A 0.046528 8.4759e-05
20:42427161 G C 0.238465 -7.0258e-05
20:42427508 C T 0.252250 -1.0974e-05
20:42430824 C A 1.642211 2.9957e-04
20:42437816 C T 0.388689 -1.2477e-04
20:42440341 T C 1.660426 1.3434e-04
20:42454828 C T 0.203171 -9.3240e-05
20:42455472 T C 0.051591 1.2949e-04
20:42461278 A G 0.032626 -3.0694e-05
20:42467564 T G 0.042503 1.3537e-05
20:42468599 A G 0.099907 -1.8681e-05
20:42469496 G A 0.265373 2.7906e-05
20:42470939 T C 0.102994 1.8524e-04
20:42471693 T G 1.188633 1.4655e-04
20:42477084 T C 1.187760 2.4865e-04
20:42486249 G A 0.460063 -6.5804e-05
20:42488703 C T 0.436232 -7.3108e-05
20:42490987 T G 1.134962 -1.9386e-05
20:42491235 A G 1.710222 -3.3867e-04
20:42494014 C A 0.064947 -1.4415e-05
20:42512224 G C 0.070050 1.8408e-06
20:42515166 A G 0.968997 -2.0817e-05
20:42515250 T C 0.038066 5.9860e-05
20:42516770 A G 0.028426 3.6734e-05
20:42517304 T C 0.024307 -4.0952e-05
20:42523847 T C 0.046505 1.5177e-05
20:42525490 G A 0.539960 -1.0280e-04
20:42528772 C T 0.040322 -1.4950e-05
20:42529882 T C 0.266392 2.4522e-05
20:42531065 T C 0.087593 -5.5162e-05
20:42533655 G A 0.038644 1.0396e-04
20:42534892 A G 0.543206 -2.6543e-04
20:42535444 C T 0.094909 1.7618e-03
20:42535896 G A 0.066444 -2.8534e-04
20:42545777 C T 0.818439 -1.0515e-04
20:42551639 T C 0.126821 -3.5226e-04
20:42551920 G A 1.518866 -3.8343e-06
20:42552407 T C 0.119476 3.8437e-05
20:42553241 C T 0.194933 -1.1838e-04
20:42553902 G A 0.199451 -1.8348e-04
20:42554374 A G 0.024580 4.4538e-05
20:42556151 G A 0.226631 -4.8832e-05
20:42559531 T C 0.176033 -9.4678e-05
20:42563647 G A 1.715176 -2.4954e-05
20:42569911 T G 0.204612 -5.0136e-05
20:42572032 G T 0.028296 -5.1069e-05
20:42572581 T C 0.032665 -6.1619e-05
20:42572892 G A 0.174105 -1.0543e-04
20:42573034 A G 0.059375 1.5972e-05
20:42579051 C T 1.463253 5.4417e-06
20:42581623 T C 0.027037 3.0703e-05
20:42583671 G A 0.167585 -1.5262e-05
20:42587025 G A 0.203340 -1.0380e-05
20:42588354 T C 0.252159 1.9744e-06
20:42588791 C T 0.078930 -6.9032e-06
20:42592336 G A 0.068654 -5.2749e-06
20:42593220 A G 0.165215 -4.3589e-05
20:42608730 T C 0.032568 -3.0017e-05
20:42611715 A G 0.020581 -1.3830e-05
20:42613177 G T 0.383200 2.5971e-05
20:42614026 A G 0.054055 -1.6206e-06
20:42621895 A G 0.270777 4.2525e-05
20:42623518 A G 0.039709 -1.0085e-05
20:42624337 G T 0.021795 -2.3963e-05
20:42625618 A G 0.161194 -1.0166e-05
20:42627825 G A 1.364767 -4.2132e-05
20:42639076 C T 1.957546 -1.6639e-05
20:42645331 T C 0.088606 -1.4085e-05
20:42649507 C G 1.419685 -7.1128e-05
20:42651280 C G 1.311206 -5.8349e-05
20:42654560 A G 1.344563 -2.3443e-06
20:42657548 C T 1.456444 -2.1263e-05
20:42660816 A G 0.027530 -7.5683e-05
20:42671996 G A 0.096701 3.8538e-05
20:42672411 A G 0.082241 1.2548e-05
20:42679191 G A 1.408286 -3.7010e-05
20:42679351 G A 0.072513 1.4996e-05
20:42679568 T C 0.066304 2.0911e-05
20:42687134 T C 0.087249 1.4189e-05
20:42688958 G A 0.025843 8.3400e-05
20:42693650 G A 1.439585 -1.3715e-05
20:42700584 G T 1.114358 -1.3756e-05
20:42701657 C G 0.321271 -8.6182e-06
20:42701981 G A 1.006836 -1.9986e-05
20:42702852 C T 0.185073 -3.8745e-06
20:42703197 G A 0.925435 -1.3663e-05
20:42703547 C T 1.249339 -1.5895e-05
20:42704807 T C 1.496259 -5.5839e-05
20:42707629 C T 0.540690 -9.0286e-06
20:42711456 T C 0.038537 1.4486e-06
20:42712294 G A 0.087863 -1.8699e-05
20:42712343 T C 0.064334 -4.1620e-05
20:42717172 A G 0.020688 -2.5483e-06
20:42718605 A G 0.755189 -1.7114e-05
20:42726111 T C 0.818452 -1.1556e-05
20:42742509 G T 0.271913 2.0873e-06
20:42743249 C T 0.685409 4.2403e-05
20:42743825 T C 0.166789 1.0565e-05
20:42745033 A G 0.061819 2.9781e-06
20:42746332 G C 0.234554 -2.5394e-06
20:42748036 C T 0.102225 1.9889e-04
20:42752656 C G 0.567890 2.0818e-06
20:42754029 A G 0.071832 5.1404e-05
20:42754900 C T 0.196527 -5.6364e-06
20:42758241 A G 0.552881 2.6080e-06
20:42758597 C T 1.360197 1.1692e-05
20:42769781 G C 0.020484 -2.3885e-05
20:42773331 T C 0.037414 -1.2675e-05
20:42775843 G A 1.196056 -1.9901e-04
20:42777357 A G 1.761989 -5.4232e-05
20:42781444 G A 1.129123 -7.2168e-06
20:42786076 G A 1.967581 -1.3569e-04
20:42792685 A G 0.516357 1.8794e-05
20:42793203 T G 0.044746 -1.4772e-04
20:42793961 G A 0.558269 1.7531e-03
20:42795729 G A 0.089164 3.3148e-06
20:42795933 G C 0.102173 -1.4477e-05
20:42802178 C T 0.768179 -7.7207e-04
20:42804026 G A 0.261273 3.1913e-03
20:42812098 G C 0.434551 2.5547e-04
20:42813435 T G 1.666992 2.3854e-05
20:42814890 A G 0.194683 -3.5151e-05
20:42821071 G A 0.038258 -4.4495e-05
20:42825230 T C 0.021672 -1.7067e-05
20:42825487 C T 0.632221 -7.7734e-05
20:42826350 C A 0.261867 3.5257e-05
20:42826379 T C 0.278946 3.2766e-05
20:42826710 T C 0.560824 2.2095e-04
20:42838550 G A 0.908996 -1.7004e-05
20:42841793 T C 0.036596 -1.6215e-05
20:42844003 T G 0.023697 -4.1809e-05
20:42846481 T C 0.547325 9.2357e-06
20:42847421 G C 0.389127 -1.0947e-04
20:42860041 C G 0.116789 9.0052e-06
20:42865374 T C 0.172434 1.9028e-05
20:42871691 C T 0.043464 -1.0522e-05
20:42874509 A C 0.389656 -5.8337e-05
20:42876306 T C 0.058359 5.3543e-06
20:42879609 T C 0.106574 5.5432e-06
20:42884912 A G 0.132040 7.4007e-06
20:42888082 G A 0.055463 -3.0433e-05
20:42888615 C A 0.059848 1.2163e-04
20:42891917 A G 0.027660 1.0408e-05
20:42891934 T C 0.084451 8.6689e-05
20:42902535 G A 0.097827 -4.2307e-05
20:42902593 A C 0.386173 -1.0083e-04
20:42913740 A G 0.048222 -1.6537e-05
20:42915910 A G 0.399919 -5.3274e-05
20:42916775 T G 0.032909 1.1281e-05
20:42917494 T C 0.281842 -1.7521e-05
20:42919257 G C 0.295078 1.0190e-05
20:42939693 T C 0.030497 -4.3635e-05
20:42947467 G C 0.024976 -7.7809e-06
20:42953115 T C 0.265356 -6.7145e-05
20:42964613 A G 0.316376 -3.5877e-05
20:42965863 T C 0.273967 -4.9504e-05
20:42966025 C T 0.552070 -8.3054e-05
20:42967826 A G 0.590107 -7.7194e-05
20:42979545 T C 0.063808 3.1965e-05
20:42981753 T C 0.285775 -4.5490e-05
20:42982347 T C 0.599289 -4.1219e-05
20:42988702 T C 0.449202 -5.2476e-05
20:42989267 A G 0.317944 -4.7649e-06
20:42994812 C T 0.211318 2.4181e-05
20:43005015 G A 1.343871 7.9513e-05
20:43013926 T C 0.668343 5.2750e-06
20:43018079 T C 0.035067 3.8808e-05
20:43020103 G A 1.067921 2.6928e-05
20:43025605 C T 0.084188 -1.3416e-05
20:43027510 G A 1.036434 5.1117e-05
20:43028038 C T 0.376695 -5.4390e-05
20:43029285 C A 1.245395 1.8597e-05
20:43030866 C T 0.285139 -5.1444e-05
20:43035138 T C 1.131745 -3.8856e-05
20:43035743 G A 0.480800 1.1692e-05
20:43037013 A G 0.165183 -7.2495e-05
20:43037572 T C 0.168740 1.6423e-05
20:43039537 C G 0.342644 -1.1511e-04
20:43042364 T C 0.063003 1.7655e-05
20:43044207 C T 1.833467 -1.2469e-05
20:43045333 G A 0.041838 -5.5044e-05
20:43051197 T C 0.126919 6.2339e-05
20:43056562 C T 0.150015 4.7300e-05
20:43057480 T G 0.721888 4.0737e-06
20:43063057 A G 0.411678 1.8364e-05
20:43063286 G C 0.075736 3.2348e-07
20:43065028 C A 1.030792 -2.0913e-05
20:43065743 A G 0.247687 5.6887e-05
20:43068239 A G 0.464801 -1.4128e-05
20:43069126 C T 0.034824 1.0368e-05
20:43086395 A C 0.893711 -5.2835e-05
20:43094531 A G 0.034613 -9.5034e-06
20:43112178 G A 0.148987 -9.0493e-05
20:43118017 A G 0.220818 7.4642e-06
20:43123028 A G 1.097506 6.4234e-05
20:43128003 T C 0.082848 3.6303e-06
20:43146632 C T 0.036784 1.6427e-04
20:43150309 A G 0.109616 7.3452e-05
20:43151094 C T 0.231935 -5.8371e-05
20:43164338 A G 0.183969 4.6899e-05
20:43171158 A G 0.068352 -6.1456e-06
20:43172124 T G 1.824356 5.7604e-05
20:43193666 T C 0.043668 5.8784e-05
20:43204977 T C 0.033110 5.5812e-05
20:43208350 T C 0.130116 -1.0101e-04
20:43212793 G A 0.414583 7.2294e-06
20:43216733 T C 0.035278 -3.8886e-05
20:43223930 T C 0.035103 -2.6057e-05
20:43227592 A G 0.086045 7.3488e-06
20:43232080 T C 0.064665 4.6543e-05
20:43232439 A G 0.043896 5.3071e-05
20:43235738 G A 0.166338 5.7358e-06
20:43243545 T C 0.286171 -4.7645e-05
20:43245129 T G 0.090823 -5.0478e-05
20:43245933 G A 0.109476 2.9952e-04
20:43252915 C T 0.344180 -3.9424e-05
20:43255220 C T 0.120700 -1.5725e-05
20:43260189 C T 0.065908 1.0671e-05
20:43260694 T C 1.641903 4.6333e-05
20:43263036 A G 1.754855 2.8330e-05
20:43265212 A G 0.038449 -1.8932e-05
20:43266854 G A 0.389224 -2.0914e-05
20:43270002 G A 0.230211 -3.4483e-05
20:43271102 T G 0.530502 3.7800e-06
20:43272433 T C 0.055684 -1.4460e-06
20:43272529 G A 0.070014 9.3518e-05
20:43273635 C T 1.809030 1.4751e-05
20:43274274 C T 1.125017 2.1638e-05
20:43276120 G T 1.123796 1.7791e-05
20:43278694 C T 0.800880 -6.2931e-05
20:43283382 C T 0.075947 -5.5978e-05
20:43285017 A G 1.310226 5.7479e-05
20:43293270 T G 0.169087 -1.2506e-05
20:43312397 C T 1.711423 -5.4267e-07
20:43312753 C T 0.034976 -1.4970e-05
20:43313257 T C 0.035356 3.3607e-04
20:43316438 A G 0.539567 -1.6475e-06
20:43322869 T C 1.131102 1.3520e-05
20:43329838 C T 1.473490 1.3733e-05
20:43334843 A G 0.110745 -4.6694e-05
20:43335063 C G 0.038832 6.3526e-05
20:43335574 T C 1.488739 5.6741e-05
20:43338218 T C 0.061679 6.3201e-05
20:43339815 T G 0.062789 -9.1721e-06
20:43342605 A G 0.052974 -4.4450e-06
20:43343834 C T 0.142852 -8.9697e-05
20:43345985 A G 0.054717 -3.5686e-05
20:43347566 A G 1.851906 9.5399e-05
20:43348653 A G 0.043681 5.5350e-05
20:43349217 C T 1.374381 4.2643e-05
20:43352392 G A 1.165079 2.5448e-05
20:43359813 T C 0.030633 9.7922e-06
20:43365121 G A 0.053091 -2.9425e-05
20:43365408 T C 0.146604 -1.4227e-05
20:43366048 T C 0.058401 2.6631e-05
20:43368998 T C 0.037742 -1.4032e-06
20:43371551 A G 0.781486 2.1041e-05
20:43373787 A C 0.051393 -7.3231e-05
20:43374302 A G 0.197975 6.7292e-05
20:43376141 T C 0.116337 -7.8364e-05
20:43376268 A G 0.060582 4.0459e-05
20:43376364 A G 0.133868 1.5282e-05
20:43378144 A G 0.030565 1.0821e-04
20:43378770 G A 0.970827 5.6463e-06
20:43379264 C A 0.980496 9.3649e-06
20:43379958 G T 0.187027 -3.7115e-05
20:43387184 T C 0.028306 2.4204e-05
20:43389919 T C 0.051812 1.0468e-04
20:43390176 A G 0.041215 -3.8652e-05
20:43391074 A G 0.058699 -6.6669e-06
20:43402541 C T 0.640909 1.9944e-05
20:43414196 A G 0.050884 -6.0382e-05
20:43415954 C T 0.471871 -5.0692e-06
20:43418515 A G 0.056547 -1.1126e-05
20:43427043 T C 0.501118 1.3342e-05
20:43430855 C T 0.725059 -4.2862e-07
20:43431611 T C 0.100021 -7.5389e-05
20:43432999 A G 0.044236 9.8022e-05
20:43435386 G A 0.595462 -7.2268e-05
20:43435413 C T 0.519950 -1.5036e-06
20:43435676 A C 0.062354 -9.2536e-06
20:43440553 A G 0.134387 -4.5917e-06
20:43445987 T G 0.272380 -2.4805e-05
20:43447079 A G 0.156088 2.1685e-05
20:43464531 G T 0.400253 -1.8155e-05
20:43469914 T C 0.046242 2.5703e-06
20:43471111 T C 0.762833 -3.7661e-05
20:43476060 T C 0.059388 -3.7827e-05
20:43477423 T G 0.296821 -9.1208e-06
20:43481936 C T 0.772606 -1.8224e-05
20:43483968 G T 0.041945 2.3116e-05
20:43486613 T C 0.037031 1.6180e-05
20:43503127 A T 0.063221 -8.8170e-05
20:43506247 A G 0.593671 2.4553e-05
20:43513454 C T 0.063880 1.0985e-05
20:43514043 G A 0.078573 -2.1817e-04
20:43515270 T C 0.534472 -1.1331e-05
20:43547677 G T 0.516136 4.7521e-05
20:43548680 G T 0.693679 -1.7654e-05
20:43557261 T C 0.061974 -2.1664e-05
20:43560482 A G 0.683750 3.9797e-06
20:43565559 C G 0.184391 -3.3814e-05
20:43565622 A G 0.501138 4.4683e-05
20:43575981 C A 0.764972 4.3075e-05
20:43579741 A G 0.040062 5.4183e-05
20:43589041 A G 0.468287 2.7664e-05
20:43589319 A C 0.978452 2.8017e-05
20:43590309 G T 0.146757 -1.7190e-05
20:43591901 A G 0.756390 -8.5644e-05
20:43592248 C T 0.346286 6.5909e-05
20:43592254 G A 0.035229 2.2583e-05
20:43605040 A G 0.201276 -1.3400e-06
20:43605421 T C 0.173018 -1.0924e-04
20:43613138 T C 0.071390 4.6263e-05
20:43616840 T C 0.372090 -1.0001e-05
20:43624276 G A 0.459060 -1.1591e-06
20:43627313 T G 0.053263 -7.7211e-06
20:43629135 A G 0.574904 2.0577e-05
20:43636312 G A 0.026748 9.0009e-05
20:43645364 G A 0.310414 1.2472e-05
20:43653713 T C 0.029647 8.0485e-06
20:43672535 G A 0.188072 -1.0591e-04
20:43681563 C T 0.946247 1.1769e-05
20:43683965 G A 1.731255 1.5319e-05
20:43684856 G A 0.060024 -1.0357e-05
20:43687459 A G 0.074707 -1.0453e-05
20:43706559 A G 0.367601 -1.5968e-05
20:43719344 A G 0.057456 -5.5970e-05
20:43719939 G A 0.085464 2.8651e-05
20:43721493 T C 0.554498 -5.0918e-06
20:43723627 C T 0.910148 2.6937e-05
20:43728952 T C 0.046122 -5.2517e-06
20:43735429 A G 0.026482 8.3300e-05
20:43739655 A G 0.368636 1.1864e-05
20:43740249 A G 0.060842 -8.7652e-05
20:43740666 G A 0.104104 2.3819e-05
20:43744898 C T 0.965731 1.3451e-05
20:43746349 G A 0.544014 1.2287e-05
20:43751782 A G 0.860939 9.7222e-06
20:43766894 A G 0.040997 -5.1210e-06
20:43767178 G A 0.359162 1.6960e-05
20:43768351 C T 0.085960 9.6514e-06
20:43783210 A G 0.359243 3.2740e-05
20:43787682 C T 0.048157 -1.1740e-04
20:43787779 A C 0.044175 1.8716e-05
20:43794773 A C 0.127308 4.4007e-05
20:43803606 A G 0.072971 1.6859e-05
20:43803613 T C 0.358208 3.5311e-05
20:43808762 A G 0.085691 1.3092e-05
20:43818119 T C 0.034321 8.5981e-06
20:43827112 A C 0.138000 -4.0577e-05
20:43829883 A C 0.378799 3.8252e-05
20:43836173 A T 0.430458 5.2834e-05
20:43837144 C T 0.040439 -8.4054e-06
20:43850400 A C 0.368175 7.2836e-05
20:43851094 A G 0.368094 5.9995e-05
20:43851108 T C 0.049313 1.8266e-05
20:43867470 A G 0.088807 -3.7897e-05
20:43871071 G A 1.891524 -1.9693e-05
20:43874974 A G 0.077291 1.5259e-05
20:43879612 C T 0.049803 1.1087e-05
20:43882833 A G 0.226252 3.8900e-05
20:43893582 A G 0.063052 5.0299e-06
20:43907877 C T 0.049699 2.0727e-05
20:43908869 C T 0.465347 2.2360e-05
20:43923102 G A 0.158730 4.8188e-05
20:43926573 T C 0.502939 3.7329e-06
20:43930477 G A 0.038670 -6.7539e-05
20:43931921 A G 0.073292 -2.5185e-05
20:43932412 A G 0.440241 1.8034e-05
20:43934331 A G 0.051802 2.4251e-05
20:43934937 C T 0.547867 6.5453e-05
20:43939444 G T 0.956163 1.7807e-05
20:43950951 T C 0.044782 1.7411e-05
20:43951847 A G 0.070550 -3.1983e-05
20:43952363 A G 0.081050 1.5248e-04
20:43952930 A G 0.512514 -6.2652e-05
20:43957510 A G 0.478937 -4.7176e-05
20:43958755 A G 1.521226 5.2997e-05
20:43970868 A G 0.044791 4.2022e-06
20:43973447 T C 0.038271 1.9757e-05
20:43975693 T G 1.063831 -3.7480e-05
20:43975909 A G 0.105221 6.3572e-05
20:43976991 G A 0.728042 -4.9937e-05
20:43980726 C T 1.550207 3.4069e-05
20:43982216 C A 0.064548 8.4663e-05
20:43982399 C A 0.040565 -1.0643e-04
20:43983510 A G 1.543949 4.1005e-05
20:43983823 T C 0.060494 -9.8910e-05
20:44004631 G A 1.286428 1.1435e-05
20:44005936 T C 0.257898 2.1468e-05
20:44014470 C T 0.207251 -2.9516e-05
20:44018566 C T 0.130317 -1.6477e-05
20:44038042 A G 0.027216 8.0209e-05
20:44038574 G A 1.548104 3.9930e-05
20:44042444 C T 0.028913 -8.3799e-06
20:44044511 A G 0.242435 1.0315e-05
20:44047308 A G 0.065603 -4.9103e-05
20:44048972 C A 0.049864 -2.2329e-05
20:44050342 C T 0.996420 5.1564e-06
20:44051444 A G 1.072130 -1.0565e-04
20:44052992 A G 1.037222 -3.4800e-05
20:44058580 G A 1.063020 2.3442e-06
20:44061793 G A 0.066619 3.6323e-05
20:44072196 T C 0.275347 1.0394e-05
20:44074550 T C 1.917107 -8.2922e-05
20:44074932 C T 0.272056 -2.4413e-05
20:44075848 T C 0.074730 1.1274e-05
20:44076496 C T 0.325205 1.5566e-04
20:44076853 T C 0.641413 1.0876e-04
20:44078335 A G 0.049998 1.2240e-05
20:44082268 C T 0.404564 -2.3371e-05
20:44090098 G A 0.368302 -1.8091e-05
20:44094550 C A 0.129285 -2.2600e-05
20:44096559 T C 0.133245 1.2580e-05
20:44109437 A G 0.112105 9.1204e-06
20:44109774 C T 0.029520 -1.2274e-05
20:44110237 A G 0.072767 -4.9775e-05
20:44110722 T C 0.072263 3.4081e-05
20:44119741 C G 1.293588 -1.0338e-05
20:44122030 G A 0.556974 5.2299e-05
20:44124523 G A 0.395167 -3.6479e-05
20:44133062 G A 0.079609 3.2022e-06
20:44133975 G A 0.204245 -8.4375e-06
20:44136483 T C 0.028907 5.4679e-05
20:44141331 G A 1.069605 1.7747e-05
20:44151551 T C 0.022896 7.5953e-05
20:44161080 A G 1.376462 -2.0468e-05
20:44170712 A C 1.724838 1.8452e-05
20:44176142 T G 0.507340 -9.1218e-06
20:44184375 C T 0.867398 -8.2218e-06
20:44184498 G A 0.101758 3.2286e-07
20:44191490 C T 0.446112 2.6091e-05
20:44191841 A G 0.048199 4.0758e-05
20:44220832 A G 0.125049 -7.3538e-05
20:44224717 A G 0.026524 3.1305e-05
20:44224978 A G 0.598257 1.2925e-05
20:44227678 T G 0.181509 8.2900e-05
20:44229811 C T 0.116594 -9.1823e-05
20:44230792 A C 0.324225 -4.7051e-05
20:44234053 C G 0.049134 -1.0928e-04
20:44234755 G A 0.077914 -3.2913e-05
20:44238741 G T 0.609877 1.2593e-05
20:44243375 T G 0.060199 8.4427e-05
20:44249970 C T 0.073091 2.6608e-05
20:44253418 A G 0.968195 -5.4491e-06
20:44275619 T C 0.034811 2.4854e-05
20:44278445 A G 0.360003 -2.7398e-05
20:44279061 T C 0.049271 -3.0060e-05
20:44295691 T C 0.032201 -6.9529e-05
20:44296544 C T 0.127039 -7.3463e-06
20:44302649 C T 0.223292 3.8747e-05
20:44312608 A G 0.089336 6.0868e-05
20:44313401 A G 0.323439 -5.1807e-05
20:44314609 G A 1.169211 6.2086e-06
20:44332298 G T 0.897311 1.3959e-04
20:44332873 A G 0.168630 6.6537e-05
20:44336716 T C 0.814895 6.2626e-05
20:44338210 A G 0.103195 -8.8193e-05
20:44351660 C T 1.979120 5.7912e-05
20:44370485 C T 0.027060 -3.9489e-05
20:44380052 T G 0.252276 1.1177e-05
20:44380166 G C 0.349938 4.7321e-06
20:44380347 C T 1.267226 -6.6361e-05
20:44394814 G A 0.121268 1.1599e-04
20:44402970 T C 0.299450 -6.3345e-05
20:44404647 T C 1.323744 -6.5037e-05
20:44409252 A G 0.364404 -1.0960e-05
20:44410837 T C 1.209594 -6.4441e-05
20:44413777 T G 0.105792 2.5412e-05
20:44417593 A C 0.119057 1.2049e-04
20:44417675 C G 1.456330 -2.3979e-05
20:44418564 G A 1.337740 -8.1705e-05
20:44422705 T G 1.326042 -8.9839e-05
20:44427221 G A 0.054951 -3.7131e-05
20:44438536 G A 0.046534 -8.1384e-05
20:44448241 G A 0.087320 -4.1685e-06
20:44456522 T C 0.044600 4.0371e-05
20:44456634 T C 0.129379 1.4006e-04
20:44456655 T G 1.338431 -2.2215e-05
20:44464356 T C 0.041744 -4.3616e-05
20:44468931 C T 1.361353 -3.0722e-05
20:44469290 A G 1.112118 -1.3679e-04
20:44470923 T C 0.097785 -3.8136e-05
20:44475413 G A 1.247524 -1.1743e-04
20:44484979 G A 0.116630 -3.0621e-05
20:44488679 A G 0.039089 -9.9184e-05
20:44501458 G A 1.151642 -5.9881e-05
20:44502468 C A 0.023058 4.3812e-05
20:44503454 G A 0.084364 -2.1853e-06
20:44505973 C T 1.258664 -4.1309e-05
20:44506418 A G 1.174524 -7.1991e-05
20:44511533 A G 0.022925 6.1430e-05
20:44515133 G A 0.023454 1.2556e-05
20:44523782 T C 1.276843 -6.2357e-05
20:44526783 A G 0.914689 -5.5982e-05
20:44529912 A G 0.020464 -6.1665e-05
20:44531417 G T 0.038446 4.0441e-05
20:44534651 A G 0.429491 4.0707e-06
20:44539492 C G 1.099229 -6.8290e-05
20:44542832 T C 0.034178 8.5755e-05
20:44545048 T C 1.503377 -2.1499e-05
20:44545773 C A 0.377799 1.0582e-06
20:44549311 T C 0.026404 -6.7140e-05
20:44563217 A G 0.159493 4.3501e-06
20:44576502 C T 0.374485 1.7961e-05
20:44578961 G A 0.227271 -1.0993e-05
20:44580788 T G 0.060231 -2.6665e-05
20:44582187 T A 0.277674 8.3173e-05
20:44582435 T G 0.158974 -5.9422e-05
20:44585793 G A 0.901254 -4.0320e-04
20:44586036 A G 1.242954 -2.6065e-04
20:44587926 C A 0.046719 -7.1430e-06
20:44588904 A G 0.024184 -4.4865e-05
20:44596207 G C 1.904429 -6.3750e-05
20:44598763 C T 0.082403 5.8895e-05
20:44607601 G A 0.526961 4.0393e-05
20:44607661 A G 0.290985 1.2184e-04
20:44614969 C A 0.234736 -6.0134e-05
20:44615921 T C 0.026417 -7.8449e-05
20:44618812 G A 0.036242 5.1640e-05
20:44628668 C A 1.213473 -5.0405e-05
20:44636495 T C 0.021724 2.4748e-05
20:44637624 T C 0.041325 -3.5860e-05
20:44640225 G A 0.703582 1.9542e-05
20:44641454 A G 0.065240 -3.1934e-06
20:44642406 C G 1.915425 -6.4211e-05
20:44650318 T A 0.281920 1.4481e-04
20:44654417 G A 0.044175 -2.0842e-05
20:44663111 T C 0.037018 1.0924e-05
20:44666595 T G 0.746215 4.1210e-05
20:44671875 G C 0.099729 8.1964e-06
20:44677090 T C 0.059923 -7.6581e-06
20:44677124 G T 0.046979 -1.3502e-05
20:44688544 G A 0.163508 3.2095e-05
20:44701824 C A 0.094111 -1.3993e-04
20:44702120 C T 1.481981 -1.9813e-05
20:44707364 A G 1.072121 -1.4497e-04
20:44708303 T C 0.030783 5.4933e-05
20:44714404 A C 0.421058 -7.9814e-06
20:44716532 T C 0.097171 -9.7072e-05
20:44741498 G A 0.585180 1.9448e-05
20:44741713 C T 0.037222 -4.3459e-06
20:44742064 A C 1.509872 -3.4590e-05
20:44742647 T C 0.478187 2.8682e-05
20:44750850 G C 0.106519 -1.8666e-05
20:44755376 C G 0.049118 1.5916e-05
20:44758521 A G 0.094851 -6.9317e-05
20:44761377 C G 0.557662 3.0424e-05
20:44763201 A C 0.143478 -4.4657e-05
20:44763284 T C 0.282007 -1.8916e-05
20:44763320 T G 0.809614 7.0597e-05
20:44766516 T C 0.030581 -7.3762e-06
20:44773849 A C 0.209448 -7.0557e-06
20:44780406 A G 0.221321 3.5408e-05
20:44782190 C T 0.472767 8.2463e-05
20:44788291 T C 0.547993 4.4562e-05
20:44791848 G A 0.077853 -5.2182e-05
20:44795044 A G 0.101576 3.9262e-06
20:44796095 G A 1.398887 9.5716e-05
20:44796994 G A 0.085100 -9.1480e-05
20:44797562 C T 0.293682 1.3869e-06
20:44799203 C T 0.270076 9.1871e-05
20:44814226 A G 0.057492 -4.3813e-05
20:44815602 G A 0.091131 -6.9299e-05
20:44816736 G T 0.320038 -1.5360e-05
20:44818157 A G 0.151184 -1.0644e-05
20:44819864 C T 0.093484 -1.8192e-05
20:44822810 T C 0.036193 -1.8063e-05
20:44824452 T C 0.090232 -3.0384e-05
20:44824532 A G 0.140048 -3.9016e-05
20:44825430 A G 0.094903 -1.1381e-05
20:44825496 A G 0.060063 -2.2689e-07
20:44826153 A G 0.094948 -7.5495e-05
20:44834221 G T 1.245778 2.6924e-05
20:44836340 A G 1.784031 1.1733e-05
20:44836776 C G 0.106574 8.3815e-06
20:44847093 A G 0.175582 -2.8664e-05
20:44847786 T C 0.039238 -1.0388e-04
20:44848469 G A 1.848946 1.3000e-04
20:44848837 T G 0.506763 -5.7421e-06
20:44856463 A G 0.487015 -3.4154e-06
20:44857710 G A 0.055204 6.4372e-06
20:44862501 A G 0.167607 3.0040e-05
20:44872070 G A 1.869404 5.0659e-05
20:44881419 C T 0.171097 4.4389e-04
20:44881545 G A 0.858670 7.5494e-05
20:44886022 G A 0.040773 8.5481e-05
20:44887951 C G 0.089291 1.4948e-05
20:44888366 G A 0.042029 -4.0870e-05
20:44891011 C A 0.132021 4.2358e-05
20:44892104 G T 0.023051 5.9145e-06
20:44895286 A G 0.904069 3.0346e-05
20:44910414 A C 0.041056 -3.8788e-05
20:44911954 G A 1.110992 -1.6800e-04
20:44913490 A G 0.133757 3.9583e-05
20:44913643 A C 0.028725 -9.5430e-05
20:44914048 A C 0.099388 -8.1412e-05
20:44914262 T C 0.046064 -8.4706e-05
20:44922750 T C 0.500424 -2.5134e-05
20:44931564 G A 0.961019 1.6772e-04
20:44931929 G C 0.948548 -5.7929e-05
20:44939093 A G 1.476976 3.2551e-05
20:44940000 A G 0.059751 -2.9917e-06
20:44943726 A G 0.101082 -1.8987e-05
20:44947938 C T 0.116526 8.1905e-05
20:44949747 C T 0.659030 1.3634e-06
20:44950851 C T 0.662877 1.0148e-05
20:44953347 T C 0.074915 -1.3357e-04
20:44954064 T C 0.044048 1.4297e-04
20:44955649 T C 0.165514 3.4503e-05
20:44962472 C T 0.145517 -4.0999e-06
20:44963439 C G 1.436953 4.3228e-05
20:44965291 C A 1.700411 1.4623e-04
20:44967268 T C 0.140483 -1.5680e-04
20:44968255 A C 0.269693 -2.0804e-05
20:44971291 C T 0.116451 1.2507e-05
20:44973290 A G 1.287846 1.2655e-05
20:44974696 G T 0.605855 2.0705e-05
20:44975319 A G 0.072435 1.0382e-04
20:44977184 C A 0.038232 -3.6992e-05
20:44982335 G A 0.227586 7.4924e-05
20:44996265 A C 0.041601 3.5241e-05
20:44999746 T C 0.065116 -1.7109e-05
20:45005666 A G 0.048767 -7.3967e-05
20:45036213 A G 0.138444 2.2797e-05
20:45042500 C T 0.307597 -1.0932e-05
20:45055061 T G 1.169678 -5.6795e-06
20:45066646 T C 0.074630 3.6614e-05
20:45075171 T C 0.129570 -7.5249e-06
20:45081971 G A 0.637871 2.3014e-05
20:45086802 T C 0.194453 7.1575e-05
20:45089066 C T 0.040715 -3.0138e-05
20:45092564 G C 0.080803 4.7263e-04
20:45093582 C T 0.293776 -1.0329e-05
20:45099264 C T 0.066233 8.0411e-05
20:45101533 G A 0.023726 -2.7770e-06
20:45103172 T C 0.418997 -6.0717e-06
20:45109490 G A 0.083370 -5.8700e-05
20:45110334 C T 0.322660 1.9029e-05
20:45110682 C T 0.370292 2.3440e-05
20:45115255 G A 0.693961 3.0638e-05
20:45115746 G T 0.218611 -2.2074e-05
20:45120153 G T 0.241643 -1.0343e-05
20:45120212 C T 0.030374 -5.0625e-05
20:45120414 A G 0.041510 -1.9214e-06
20:45124960 T C 0.029280 1.5993e-04
20:45131155 A G 0.038907 3.0149e-05
20:45131665 C T 0.030202 1.3919e-04
20:45136444 T C 1.002973 -5.7761e-05
20:45138155 T C 0.024320 -1.1790e-04
20:45138702 C G 0.041481 3.2760e-05
20:45151273 G A 0.383690 -7.7216e-05
20:45152468 A C 0.377234 -9.2928e-05
20:45155900 C T 0.054483 -2.6469e-05
20:45157728 G A 0.193924 -1.7607e-05
20:45160594 A G 0.045181 1.1820e-06
20:45162469 A G 0.704750 6.5868e-05
20:45167134 G A 0.156147 -7.4910e-05
20:45169805 G A 0.185667 -5.0509e-05
20:45173910 C T 0.224775 -5.7506e-05
20:45174026 C A 0.225726 -5.1924e-05
20:45174632 G A 0.022328 -7.3169e-05
20:45175354 C A 0.242250 2.1186e-04
20:45176395 A G 0.022081 1.6686e-04
20:45176903 T C 0.090972 7.6290e-05
20:45180179 C A 1.960434 2.8459e-05
20:45180290 T C 1.318373 7.8994e-07
20:45180659 A G 0.035671 -5.0221e-05
20:45181296 G A 1.682040 8.1743e-06
20:45184757 C T 0.251883 7.4598e-05
20:45186781 A G 0.038501 -2.6086e-05
20:45189113 G T 1.274328 -3.1479e-05
20:45190819 G C 0.026307 -2.7003e-05
20:45195518 A G 0.592340 2.1081e-05
20:45196248 A G 0.198027 -2.2807e-05
20:45196541 T C 0.277268 -1.9324e-05
20:45204535 T G 1.667382 -3.2586e-06
20:45206096 A G 1.668158 -3.3291e-06
20:45210087 G A 0.805654 -8.7069e-06
20:45212455 G T 0.713903 2.2033e-05
20:45213086 T G 0.241656 -1.5980e-04
20:45213435 C A 0.081748 -1.6866e-04
20:45215066 G A 0.065954 2.1708e-04
20:45216131 G A 0.082361 7.4951e-06
20:45221055 G C 0.050488 -2.3566e-05
20:45221261 T G 0.118554 3.1696e-05
20:45222351 T C 0.302725 2.9047e-05
20:45223638 C T 1.126870 -4.8471e-05
20:45224189 C T 0.269930 2.5969e-05
20:45227523 C T 0.372719 2.6004e-05
20:45231410 G A 0.150142 5.7135e-05
20:45231949 A G 1.208348 -3.4164e-05
20:45232920 G T 0.088258 6.9213e-05
20:45237115 C A 1.225184 -6.9346e-07
20:45243140 C G 0.673760 -8.9847e-05
20:45246431 T C 0.361817 4.5937e-05
20:45253237 G A 1.138480 -2.6058e-06
20:45256716 T C 0.033000 4.7903e-05
20:45256770 G A 1.914036 2.0776e-05
20:45256978 C T 0.473925 5.7683e-05
20:45257012 A G 0.069725 -2.3079e-05
20:45257957 T G 0.051419 2.5081e-05
20:45261171 G A 1.380753 1.3941e-06
20:45262123 T C 0.826816 8.3964e-05
20:45263286 A G 0.187312 -1.4355e-06
20:45265020 C A 1.280748 1.0997e-04
20:45265894 A C 0.028845 4.3218e-05
20:45266471 C T 0.139149 4.6564e-06
20:45269183 T C 0.027900 1.0218e-04
20:45275225 C T 1.971015 -3.1500e-05
20:45276779 C T 0.852532 -7.2808e-05
20:45285648 C T 0.025924 -7.0705e-05
20:45302668 G A 0.072468 6.7353e-05
20:45308678 T G 0.058070 -2.0822e-05
20:45315375 C T 0.063623 -1.0531e-05
20:45315769 C T 0.206722 -8.1160e-06
20:45321075 G A 0.693935 5.5092e-05
20:45325401 A G 0.056674 1.1353e-04
20:45336587 G A 0.953141 8.8499e-05
20:45337038 G A 0.177345 8.8210e-05
20:45340646 T C 0.115046 1.8803e-05
20:45349202 T C 0.079261 -6.0654e-06
20:45350514 A C 0.641127 4.5915e-06
20:45350613 G A 0.044431 -1.2696e-04
20:45363766 C T 0.845441 -1.0389e-05
20:45363813 A G 0.033607 -1.4434e-05
20:45372999 A C 0.150256 2.4251e-05
20:45377342 C T 0.071170 2.2224e-05
20:45378130 G A 0.608387 -1.9612e-05
20:45380315 A G 0.029579 -2.0873e-05
20:45381655 T C 0.063289 8.7981e-06
20:45383501 G A 0.029244 1.1706e-04
20:45385062 T C 0.085785 5.2333e-06
20:45385733 G A 0.882968 3.0833e-05
20:45390906 T G 0.548805 8.3936e-05
20:45410376 T C 0.033986 2.0334e-05
20:45412350 G A 0.140064 6.3417e-05
20:45418975 C T 0.075555 1.0927e-05
20:45419188 C T 0.621354 3.9048e-05
20:45419642 C T 0.140755 -2.3464e-06
20:45421242 C G 0.328665 -4.0369e-05
20:45425939 G A 0.415430 -5.9800e-05
20:45427862 T C 0.057976 -9.0533e-06
20:45428699 A G 0.845353 3.9599e-05
20:45428941 T C 0.534355 2.7137e-05
20:45435296 G A 0.084808 1.4124e-05
20:45443507 A G 0.021007 -5.2224e-06
20:45454485 T G 1.625223 -6.5877e-05
20:45460323 A G 1.353096 -9.6014e-04
20:45467412 G A 0.158474 5.9856e-05
20:45468761 A G 0.047109 -8.8659e-06
20:45475107 A G 0.063588 5.5861e-05
20:45477906 C T 0.057047 -6.2252e-06
20:45478579 A G 0.231779 1.1188e-04
20:45483269 G A 0.571340 -7.4072e-05
20:45486991 C T 0.796793 9.1398e-05
20:45497723 A G 0.150788 1.7611e-04
20:45510337 A C 0.062309 -1.1396e-05
20:45513160 C T 0.062302 2.9875e-05
20:45522204 G A 0.058154 2.8666e-05
20:45526660 G A 1.242623 -6.6064e-05
20:45527889 A G 0.046752 1.2956e-05
20:45540774 G A 0.044626 3.9901e-05
20:45542160 G C 0.060579 -8.0432e-05
20:45546328 G A 1.859527 -5.2342e-06
20:45551357 T C 0.041997 -2.8032e-04
20:45554374 A G 0.154245 1.2568e-05
20:45559727 A G 0.232941 1.1072e-04
20:45562958 C T 0.062734 -3.9044e-05
20:45568023 T C 0.033824 1.5686e-06
20:45572360 G A 0.922212 -1.6082e-04
20:45572994 A C 0.023908 -1.1376e-05
20:45573928 A G 0.045574 -7.4948e-05
20:45578046 T C 0.040264 8.5698e-05
20:45582343 G A 0.569019 -1.1919e-05
20:45588391 T C 0.051478 -8.6495e-05
20:45589259 A C 0.802136 2.4308e-04
20:45591373 T C 0.039562 -4.7824e-05
20:45598564 A G 0.567429 -5.0010e-05
20:45601893 C A 0.055681 1.2079e-04
20:45602193 A G 0.919155 4.8226e-06
20:45602300 A G 0.042156 -4.5058e-05
20:45606606 G A 0.028358 1.0167e-04
20:45607529 A G 0.029082 1.3964e-05
20:45607709 A C 0.258686 1.0020e-04
20:45608564 G A 0.226498 3.5456e-05
20:45608700 A G 1.929187 1.0161e-04
20:45609049 A G 0.087350 4.4079e-04
20:45611365 T C 0.084218 5.7241e-05
20:45612633 A G 0.027813 4.3855e-05
20:45615880 A G 0.078684 -9.9944e-05
20:45621459 A G 0.531476 1.5367e-05
20:45632937 A G 1.366673 1.7793e-07
20:45640229 G T 1.246875 1.2973e-05
20:45643771 G A 0.132040 -3.2900e-05
20:45647279 A G 0.918347 -7.8022e-05
20:45651720 G A 0.576102 -2.4955e-05
20:45653299 C G 0.030809 -1.1279e-04
20:45657427 A G 0.090076 2.6802e-05
20:45662736 T C 1.948019 -3.7206e-05
20:45663351 G A 1.627323 4.0191e-05
20:45666053 C T 1.552667 3.2314e-05
20:45669449 G T 0.345653 9.7087e-08
20:45672037 T C 0.024869 4.4264e-05
20:45672212 G A 1.916415 1.2092e-04
20:45672463 G A 0.413704 6.0842e-05
20:45673213 G T 1.687285 6.2298e-05
20:45673455 A G 0.845346 1.4088e-06
20:45673584 T C 1.400490 -4.8132e-05
20:45674409 C T 0.277174 -2.1046e-05
20:45676858 C T 0.204810 9.8196e-06
20:45678016 T C 0.175722 1.1590e-05
20:45678757 A G 0.955751 -6.7254e-06
20:45690643 A C 0.025060 2.0306e-06
20:45691316 G A 0.660871 -2.3185e-05
20:45697196 T C 0.147766 1.3734e-05
20:45701492 A G 0.058102 -6.0365e-05
20:45707138 T C 0.032743 -1.2744e-05
20:45715464 T C 1.958428 7.0448e-05
20:45715645 G A 0.531807 2.9572e-05
20:45716040 A G 0.069157 -3.6064e-05
20:45717614 A G 0.332709 2.7936e-06
20:45717954 T C 0.531898 2.9623e-05
20:45722939 A G 1.119869 7.4567e-06
20:45727482 G A 1.468479 -2.2510e-05
20:45729095 A G 0.097720 -2.6988e-05
20:45729209 A G 0.033405 -5.5115e-06
20:45731111 T G 0.325095 -1.1560e-05
20:45732252 G A 0.316127 1.1282e-04
20:45732275 G T 0.042685 1.6198e-05
20:45733341 C T 0.023230 3.4580e-05
20:45734586 T C 0.157799 -5.1155e-06
20:45735441 C G 1.336111 -2.3316e-05
20:45739406 A G 0.476986 3.4618e-06
20:45745221 A G 0.382032 7.3847e-05
20:45748290 A G 1.063441 1.9694e-05
20:45755310 C G 0.341697 2.2694e-05
20:45760490 A G 1.100368 9.4529e-06
20:45792634 G A 0.802843 1.2815e-05
20:45792942 T C 0.905039 -1.1974e-05
20:45793531 A G 1.709788 -4.7362e-06
20:45795352 A G 0.094036 4.3019e-05
20:45803273 A G 0.064522 -4.0682e-07
20:45809652 G A 0.933634 1.4768e-05
20:45813624 C T 0.957932 2.9091e-05
20:45816460 A G 0.097249 3.2729e-05
20:45817860 A G 0.059819 -1.4142e-05
20:45823754 A G 0.024307 -6.3968e-05
20:45825917 C T 0.237251 1.2196e-06
20:45827115 A G 0.173440 2.8299e-04
20:45830591 C A 0.032123 1.2561e-05
20:45830808 T C 0.038284 -7.8806e-06
20:45833281 T C 0.053643 -1.5806e-05
20:45835008 C T 0.293861 6.1320e-05
20:45840108 G C 0.088635 2.2191e-05
20:45840459 C A 0.748548 2.1551e-05
20:45842659 T C 0.058858 3.2062e-06
20:45857208 A G 1.722810 -2.2475e-05
20:45858076 T C 0.031627 -3.9993e-06
20:45867852 G A 0.101939 2.1174e-05
20:45873923 T C 0.102180 2.2122e-05
20:45878118 G C 0.027336 -7.9209e-05
20:45888390 G C 0.234418 -1.7231e-05
20:45888618 A C 0.336068 -9.7465e-06
20:45888762 G A 1.142336 1.9257e-05
20:45894025 C T 0.021597 8.1859e-05
20:45903385 C T 0.227323 4.8635e-06
20:45903437 G A 0.639290 -9.7166e-06
20:45907204 A G 0.255652 2.2758e-05
20:45920034 C T 0.203314 9.1189e-07
20:45924800 C T 1.146997 1.7164e-05
20:45929433 G A 0.239222 -3.1123e-06
20:45931787 T C 0.116068 3.0482e-04
20:45931889 T C 0.223577 6.9420e-05
20:45933613 T C 0.047330 6.2496e-05
20:45938742 T C 0.062750 -2.1862e-05
20:45938743 A G 0.135458 3.2947e-05
20:45941713 C T 0.226651 6.5601e-06
20:45948673 T G 0.066642 -6.4056e-05
20:45953341 T C 0.167731 1.4767e-04
20:45953454 G T 0.022256 3.7302e-05
20:45954292 T C 0.187348 -1.1858e-05
20:45958716 C T 0.031098 -8.2598e-05
20:45967683 T C 0.048083 -1.2194e-04
20:45975959 C T 0.029653 1.7649e-05
20:45986984 T C 0.398335 2.0438e-05
20:45989672 A G 0.140298 -2.1594e-05
20:45990319 G A 0.334916 -6.3771e-06
20:45997667 C T 0.245652 3.5182e-05
20:46000938 G A 0.406689 5.3140e-05
20:46013864 T C 0.397553 1.8988e-05
20:46020345 C A 0.364777 1.9884e-05
20:46029153 T G 0.032383 -1.8905e-05
20:46032690 C T 0.070183 2.8245e-05
20:46042046 C T 0.259534 -1.4057e-05
20:46044044 T C 0.143745 -6.8991e-05
20:46062715 C T 0.578656 -1.1992e-05
20:46063994 T G 0.260121 -2.6409e-05
20:46076781 C T 0.486506 8.0086e-05
20:46080276 G A 0.151220 2.3508e-05
20:46080524 G C 0.178052 1.1190e-04
20:46084143 T C 0.255609 2.1793e-05
20:46086478 C T 1.680164 7.3145e-05
20:46087931 T G 0.070533 -1.0366e-05
20:46098606 T C 0.140330 -1.6752e-05
20:46108141 G A 1.570821 -1.3489e-05
20:46113217 T C 0.055239 -7.2365e-06
20:46113431 A T 0.159824 -4.4190e-05
20:46114882 C T 0.061280 -6.6177e-05
20:46125266 C T 0.838391 1.1765e-05
20:46134921 C T 0.455106 7.4139e-05
20:46138172 G A 0.031601 2.7597e-05
20:46140870 A G 0.066204 -3.7693e-05
20:46157168 A G 0.055165 2.1591e-06
20:46162729 A G 0.032730 -1.3981e-04
20:46164231 T C 0.048592 1.0704e-04
20:46168606 C T 0.160447 -4.5328e-05
20:46172849 T C 0.075003 -1.0544e-05
20:46179954 C G 0.812126 4.1518e-06
20:46186327 G A 0.252640 2.9809e-05
20:46199369 G A 0.039209 2.2963e-05
20:46199500 A G 0.071812 8.1109e-06
20:46207465 T C 1.752823 2.3910e-05
20:46210248 T G 0.066684 -2.6276e-05
20:46215767 T C 0.045755 -4.3855e-06
20:46216507 T C 0.558273 -1.7389e-05
20:46227039 T G 0.040832 2.1563e-05
20:46241556 G T 0.067155 -6.9650e-05
20:46247541 T C 0.068667 -3.5616e-05
20:46256424 T C 0.086593 -1.9603e-05
20:46258466 C T 0.024019 4.3310e-05
20:46268493 G A 0.151853 -6.6789e-05
20:46268909 T C 0.049527 4.2479e-05
20:46269901 G A 0.177413 -2.7898e-06
20:46281500 G A 0.039507 8.6208e-05
20:46288433 T C 0.113312 4.4554e-05
20:46289063 G T 0.090118 -1.2958e-05
20:46290250 C T 0.609815 4.4159e-06
20:46290318 A G 0.020503 -5.7846e-05
20:46291482 A G 0.148045 5.8048e-05
20:46292149 G T 0.698694 -6.0763e-05
20:46292853 G A 0.043724 -2.4976e-05
20:46294691 A G 0.022379 -9.6187e-06
20:46295985 T C 0.315951 -1.3120e-05
20:46306848 C T 0.581291 -6.6640e-05
20:46309413 T G 0.184226 -3.3634e-05
20:46309926 A G 0.447167 1.3405e-04
20:46310777 G A 0.848625 -5.8055e-05
20:46311336 C T 0.052980 -2.6533e-05
20:46311557 T C 0.065658 3.0211e-05
20:46320026 G A 0.325968 8.2735e-06
20:46325681 G C 0.133942 -1.7770e-05
20:46333479 T C 0.142216 2.4527e-05
20:46334256 G A 1.612766 6.2889e-05
20:46334921 C T 0.857437 4.6458e-06
20:46335570 T C 0.272926 1.4848e-05
20:46336170 C G 1.217871 1.7806e-06
20:46340596 C T 1.584255 3.4171e-05
20:46340845 G A 0.044616 -8.1290e-05
20:46347779 T C 0.368406 -1.3385e-05
20:46348225 T C 0.399948 -2.3314e-06
20:46352110 T C 0.033503 3.7934e-05
20:46354553 G A 1.868050 8.2787e-06
20:46355246 G T 0.213061 2.3854e-05
20:46355261 C T 0.168506 9.8141e-05
20:46355318 C T 0.409228 -8.3966e-06
20:46360638 C T 0.093007 9.7225e-05
20:46361217 C T 0.041247 -3.7246e-05
20:46362147 T C 0.255992 5.3727e-05
20:46362244 T C 0.453818 1.2556e-05
20:46363080 T C 0.051640 -7.9860e-05
20:46363935 A G 0.206884 5.4388e-06
20:46365636 T C 0.425288 -2.2029e-04
20:46369894 G C 0.277074 -2.0283e-05
20:46370574 T C 0.196238 7.1100e-05
20:46371889 A G 0.283909 -3.4308e-05
20:46372677 C T 1.581989 1.4262e-04
20:46375394 G T 0.114546 2.7933e-05
20:46376456 T C 0.593635 1.6952e-05
20:46378089 C A 0.125114 -7.1052e-06
20:46378562 G C 0.041163 -1.5077e-05
20:46380236 T C 0.811837 2.9235e-04
20:46380379 T C 0.341411 4.2086e-06
20:46380462 T C 0.040841 2.8312e-05
20:46380493 A G 0.224905 2.3759e-05
20:46381904 A G 0.089732 -7.2457e-05
20:46382869 T C 0.072887 1.9003e-05
20:46382979 C T 0.118898 -1.1174e-05
20:46383036 C T 0.109745 -2.9840e-06
20:46384005 T C 1.703741 -9.5638e-05
20:46385188 A G 0.672442 6.3866e-06
20:46387204 C T 0.332897 -6.5056e-05
20:46388451 G A 0.068187 -2.6952e-05
20:46388946 C T 0.170581 1.1363e-04
20:46389178 T C 0.433087 4.5039e-05
20:46392291 G C 0.024879 -4.9942e-05
20:46397463 A G 0.489096 2.5951e-05
20:46398582 A G 0.169853 -1.0888e-04
20:46400713 C T 0.983320 1.4061e-05
20:46400756 C T 0.202301 -6.7020e-06
20:46401759 A G 0.142479 1.3846e-04
20:46405037 T C 0.076509 8.2849e-04
20:46406068 C T 0.282663 -7.0419e-07
20:46408106 C T 0.073231 -1.3486e-05
20:46410994 T G 0.056048 -3.3615e-05
20:46415849 C T 1.161343 5.5993e-06
20:46418423 T C 0.359269 1.3527e-04
20:46425576 T G 0.170230 -2.4722e-05
20:46429411 G T 0.401616 3.0030e-07
20:46431022 T C 0.175822 -1.0711e-04
20:46435267 A G 0.531761 6.1550e-05
20:46445588 A C 0.266879 1.7629e-04
20:46446414 A G 0.134222 -1.8177e-05
20:46451907 G A 0.043448 3.3465e-05
20:46465332 T C 0.020701 -3.4839e-06
20:46469173 G T 0.132907 -1.6690e-05
20:46470606 T C 0.168552 -5.4587e-06
20:46471358 C T 0.050715 -4.5292e-05
20:46476311 C A 0.043214 -5.4232e-05
20:46477213 T G 0.086561 -1.3718e-04
20:46480034 C T 1.895769 7.2108e-05
20:46480565 A G 0.399611 3.3451e-05
20:46485950 A G 0.034752 -7.8227e-06
20:46494273 A G 0.267252 -2.3005e-04
20:46495558 A G 0.297713 2.9742e-05
20:46504797 C T 0.039290 -4.3333e-05
20:46505645 G A 0.091546 2.3205e-05
20:46507141 A G 0.106152 7.2769e-04
20:46509248 G A 0.022675 -1.6320e-05
20:46510383 A C 0.046882 5.4602e-05
20:46511510 T C 0.190350 -1.6630e-05
20:46511593 T C 0.257524 -1.2465e-04
20:46512393 A G 0.091546 -8.6906e-06
20:46513513 T C 0.499969 -4.3307e-05
20:46532156 A G 0.070793 1.0529e-04
20:46535870 G A 0.025570 3.0844e-05
20:46537312 C G 0.877061 2.8431e-05
20:46538010 G A 1.136841 -1.9196e-05
20:46538434 C G 0.197647 2.0726e-04
20:46541995 C T 1.058118 -1.5659e-04
20:46542243 G C 0.112508 2.0840e-05
20:46545976 T C 0.065574 -6.8388e-05
20:46556882 C T 0.905698 4.1856e-05
20:46564398 T C 0.123614 1.2186e-04
20:46565413 G A 0.061036 -2.6486e-05
20:46568206 C T 1.029244 2.3632e-05
20:46570855 G A 1.860390 1.9146e-04
20:46572576 C T 0.137510 8.4006e-06
20:46574101 T C 0.075477 -8.2293e-05
20:46574663 G A 0.078969 3.9645e-05
20:46574800 A C 0.052185 -2.2354e-05
20:46576714 A G 1.154891 7.8891e-06
20:46577412 C T 0.076924 -2.9025e-05
20:46577479 C T 0.042672 -5.8792e-05
20:46578103 T C 0.406047 -2.3557e-05
20:46584531 A G 0.783109 -2.9985e-06
20:46588057 T C 0.088654 -2.1060e-04
20:46592955 A G 1.272877 -6.7931e-06
20:46599155 T C 0.037407 2.3215e-05
20:46614407 T G 0.340015 -3.3079e-05
20:46615385 G A 0.929846 2.2822e-06
20:46619103 C T 0.024083 -4.6324e-05
20:46620922 G T 0.142661 6.7388e-05
20:46622811 G A 0.079372 -1.1086e-04
20:46628290 A G 0.091186 2.2353e-05
20:46638011 T A 0.061095 -7.0480e-05
20:46647110 A C 1.050046 5.6999e-06
20:46650328 C T 0.055866 -1.1784e-04
20:46656060 G C 0.622899 1.9132e-05
20:46656152 G A 0.037612 1.2348e-04
20:46660391 T C 0.038212 1.0209e-04
20:46664448 T C 0.053172 2.8927e-06
20:46671337 T C 0.057599 4.9972e-06
20:46680596 A G 0.145092 -1.1730e-06
20:46685153 T C 0.356591 -5.1506e-06
20:46689628 T C 0.050699 -4.8915e-05
20:46699704 A G 0.024311 -7.7445e-05
20:46700159 C T 1.714173 -1.2009e-05
20:46702175 T G 0.228735 6.4050e-05
20:46707666 T C 1.118756 -1.7100e-06
20:46708692 T C 0.037511 -2.2934e-05
20:46709524 A C 0.052231 -2.2682e-04
20:46712886 C T 0.079161 -1.1524e-06
20:46716469 T C 0.032000 -1.8113e-05
20:46725903 C A 0.036547 -2.5318e-05
20:46734296 C T 0.040286 -3.6246e-06
20:46735825 G A 0.511242 -2.5123e-05
20:46740162 A C 0.031575 3.3248e-06
20:46753885 T C 0.482945 -3.0774e-05
20:46757152 C T 0.262400 9.6861e-05
20:46765372 T G 0.090472 -4.7840e-05
20:46769600 G T 1.601551 2.4256e-05
20:46775810 G T 0.088817 1.1812e-04
20:46777003 C T 1.116552 4.4831e-05
20:46778108 G A 1.900310 2.3176e-05
20:46779235 T C 1.029757 8.2076e-05
20:46781675 A G 0.295461 1.6805e-04
20:46782073 A G 0.140233 -3.9699e-05
20:46785499 A G 1.152012 5.5888e-06
20:46787825 C T 1.507142 1.2169e-05
20:46794060 A G 0.989049 1.4930e-06
20:46796524 T C 1.064519 8.6880e-06
20:46798806 T C 0.036593 1.8804e-04
20:46800269 C T 1.493783 -1.1351e-05
20:46802376 A G 0.178237 -9.3335e-05
20:46802639 C T 0.243892 1.6447e-05
20:46805778 T C 0.057505 -1.8236e-05
20:46813169 G A 1.622941 1.4149e-06
20:46824280 G A 0.026339 -2.6738e-05
20:46824516 C A 0.432269 1.6714e-06
20:46826803 C T 0.377280 -4.5395e-05
20:46826889 G T 0.253084 -3.5362e-05
20:46827141 A G 1.448115 -1.2343e-05
20:46828018 A G 0.588883 -3.0061e-05
20:46829121 C T 0.100372 1.1848e-05
20:46830078 A G 0.236985 3.0617e-05
20:46831642 C T 0.329577 -2.2259e-06
20:46832417 T C 0.036758 -1.5885e-05
20:46832499 G T 0.104633 -2.6785e-05
20:46832936 C T 0.629222 -2.8700e-05
20:46833910 A G 0.052442 3.4888e-05
20:46837422 T C 0.660449 1.0245e-05
20:46838087 T G 0.489820 9.4287e-06
20:46840267 G C 0.519986 3.0474e-05
20:46840318 G T 0.749538 3.2881e-05
20:46840949 C T 0.909239 -1.7545e-05
20:46841951 T C 0.695344 1.5245e-05
20:46842415 A G 0.135247 1.2285e-05
20:46845286 A G 0.455934 1.5175e-05
20:46845958 A G 0.038491 3.4584e-05
20:46846776 A G 0.495350 4.0170e-05
20:46847862 C A 0.129486 4.4455e-05
20:46847889 A G 0.043905 -2.5014e-05
20:46848223 T C 0.057830 -3.9221e-05
20:46848731 C T 0.575209 -2.6565e-05
20:46849730 T C 0.038715 -5.5897e-06
20:46850333 A G 0.714760 6.3033e-06
20:46851735 A G 0.209968 -6.5310e-05
20:46851924 C T 0.793125 8.1131e-05
20:46852742 T C 0.079131 3.0143e-05
20:46853142 A G 0.171252 3.5292e-05
20:46857223 T C 0.394859 9.0799e-05
20:46857927 A G 0.109223 8.1284e-05
20:46862830 A G 0.666463 -1.4723e-04
20:46866897 G A 0.515085 3.4881e-05
20:46876537 C T 1.838712 2.2987e-06
20:46881215 T C 0.029121 2.3193e-05
20:46882542 C T 0.158123 2.1332e-06
20:46889414 A G 0.140054 -2.9598e-05
20:46889568 A G 0.034678 -2.0916e-05
20:46899957 C T 0.021536 4.7193e-05
20:46901631 C A 0.521411 1.4034e-05
20:46903576 T G 0.037969 4.3925e-06
20:46907896 C G 0.542868 1.0341e-04
20:46910937 T C 0.098330 8.0993e-05
20:46911989 T G 0.020899 -3.0783e-04
20:46915813 T C 0.376868 -1.6999e-06
20:46916232 G A 0.019935 8.4691e-05
20:46922488 G A 0.068732 -4.8205e-06
20:46925350 G A 1.949152 1.1208e-05
20:46934643 A G 1.645645 1.7100e-04
20:46938645 C T 0.321183 1.0632e-04
20:46940902 T G 0.053273 -5.8575e-06
20:46943182 T G 0.229588 1.8896e-05
20:46949184 A G 0.051319 -5.3891e-05
20:46955963 A G 1.004323 7.4005e-05
20:46957504 T C 0.026940 1.6033e-05
20:46962283 A G 0.512225 -3.1812e-06
20:46962819 T C 0.151778 -4.9828e-05
20:46964038 G C 0.060923 -4.9818e-05
20:46967992 G C 0.276197 5.9916e-05
20:46971163 G T 1.282189 2.1474e-05
20:46973327 G C 0.076321 3.4655e-06
20:46979686 G T 0.535299 -1.2060e-05
20:46980159 G A 0.060582 -5.8647e-05
20:46981991 T C 0.028884 3.0360e-05
20:46984527 A G 0.094312 8.4385e-06
20:46986926 G A 0.649313 -2.1993e-05
20:46987230 A C 0.115208 -9.7330e-05
20:46989776 T C 0.642526 -1.7916e-05
20:47004681 G C 0.468560 -3.0347e-05
20:47009193 T G 0.057784 -2.1884e-05
20:47012256 C A 0.165640 -4.3119e-05
20:47012926 C A 0.115451 -6.4297e-05
20:47017953 C T 0.702650 -7.5332e-06
20:47018438 A G 0.599059 -1.2517e-05
20:47019290 C A 0.906957 -1.2450e-05
20:47021254 A G 0.164472 -2.3437e-05
20:47025070 C T 0.135994 4.9304e-05
20:47025491 C T 0.138269 -5.3983e-05
20:47028187 G A 0.661423 3.1897e-05
20:47030780 G A 0.064149 -3.6286e-05
20:47032783 T C 0.386686 -3.2124e-05
20:47037411 C A 0.110206 -4.3403e-06
20:47038629 C T 0.679988 -4.3616e-05
20:47043709 C T 0.623675 -5.8008e-05
20:47054181 T C 0.041341 8.6057e-06
20:47063526 T C 0.546864 -3.4259e-05
20:47081396 T C 0.234428 -1.2043e-07
20:47082274 C A 0.961252 -4.4318e-05
20:47084381 C G 0.380337 2.7477e-05
20:47087132 G A 0.783008 -4.8885e-05
20:47087557 G C 1.954910 -3.7166e-05
20:47088732 G A 0.596274 8.5048e-06
20:47089232 T C 0.382291 -9.8777e-05
20:47089983 C T 0.041085 1.7233e-05
20:47094922 T C 0.172895 -4.6156e-06
20:47099736 C A 0.364644 8.6894e-06
20:47105482 A G 0.105493 7.7900e-06
20:47110323 T C 0.918145 -6.6509e-05
20:47113577 G A 0.025132 -3.4830e-05
20:47116364 G A 0.420253 1.0751e-05
20:47133738 G A 0.128561 2.9526e-06
20:47139401 A C 0.024187 -5.7713e-05
20:47141752 A C 0.381064 2.5628e-05
20:47143048 T C 0.948639 -8.1952e-05
20:47144063 A G 0.537500 -1.2677e-04
20:47153539 T C 0.032604 7.2094e-06
20:47155650 C G 0.024346 -4.9577e-05
20:47162064 A G 0.027459 -3.9341e-06
20:47164459 G A 0.117714 -5.8443e-05
20:47169718 G A 0.057116 -6.5409e-06
20:47175522 C T 0.025447 7.7247e-05
20:47176167 C A 0.058122 1.1056e-05
20:47179653 A C 1.414830 4.4010e-05
20:47184822 T C 0.106623 7.9660e-06
20:47185092 T C 0.027790 1.2705e-05
20:47192391 G A 0.127565 -1.2497e-05
20:47192702 T C 1.177900 1.9425e-04
20:47195341 A G 0.053656 -6.1074e-05
20:47197450 T C 0.099096 -2.3627e-05
20:47197537 C T 1.382888 4.2011e-05
20:47199240 C T 0.210588 -4.8237e-05
20:47200367 A G 0.046268 1.7809e-05
20:47200480 T C 0.036278 2.5131e-05
20:47200508 C G 1.003664 1.4917e-04
20:47201039 C T 0.324961 1.5362e-05
20:47201306 T C 0.040046 -7.9772e-05
20:47209445 C T 0.472458 -1.6046e-04
20:47219488 A G 0.148983 -3.0312e-05
20:47232937 T C 0.247628 -2.4246e-05
20:47240081 G T 1.883354 -5.4798e-04
20:47243597 G A 0.233766 -4.1290e-05
20:47246127 A G 0.175839 -8.5985e-06
20:47246409 T C 0.159535 -2.0247e-05
20:47247988 T C 0.043370 -8.0436e-05
20:47249170 A G 0.170918 1.9803e-06
20:47251852 G A 0.942677 -6.1893e-05
20:47257755 C T 0.313605 2.5357e-05
20:47261017 C T 0.529619 -2.0153e-04
20:47262549 T C 0.115055 4.7644e-05
20:47271514 A C 0.030215 4.4320e-05
20:47273726 T C 0.386929 -1.8936e-04
20:47291370 C T 0.138149 -2.1411e-05
20:47293848 T G 0.104234 6.0090e-05
20:47297539 A G 0.617576 -7.3501e-05
20:47301376 A G 0.118441 1.2396e-05
20:47315362 C T 0.918694 -3.8764e-04
20:47319577 T C 0.020705 -2.1891e-04
20:47320863 A G 0.033714 -6.6011e-06
20:47322637 A C 0.404908 -2.6329e-05
20:47335687 C A 0.065915 -8.3785e-05
20:47337594 C G 0.778442 -3.1561e-04
20:47343059 T G 0.294283 -8.0107e-05
20:47348617 A G 0.034470 1.7992e-05
20:47358450 G A 0.218326 -8.7076e-05
20:47360830 C T 0.183278 -6.5951e-05
20:47361610 A G 0.082010 -6.1923e-05
20:47374962 A G 0.037527 1.1773e-04
20:47379198 A G 0.049530 -1.4976e-05
20:47382943 T C 0.075331 -6.9535e-05
20:47387699 A C 1.347487 -5.8046e-06
20:47387950 C T 0.079336 -2.3764e-05
20:47388215 A G 0.049335 1.8160e-05
20:47397913 A G 0.024538 3.0228e-05
20:47399358 C T 1.127678 -1.6001e-05
20:47411623 C T 0.043405 7.6725e-06
20:47421262 T C 0.069115 5.9671e-05
20:47423563 G A 0.393726 -6.2328e-04
20:47429868 T C 0.475155 4.3351e-05
20:47430328 C T 1.961502 6.8193e-05
20:47435093 T C 0.037583 4.8235e-05
20:47437823 G A 0.109956 -9.1723e-06
20:47442003 C T 0.684276 -1.5127e-04
20:47455906 A C 0.054649 4.9657e-05
20:47465681 A G 1.773940 2.0300e-05
20:47468913 C A 0.265379 -1.1283e-04
20:47469238 C T 0.396702 -1.6834e-05
20:47474809 G A 0.191477 4.3410e-05
20:47480655 T C 0.337432 -2.7748e-05
20:47480970 A G 0.833110 1.5809e-05
20:47488807 G T 0.663516 -8.9918e-05
20:47493854 A G 1.951424 4.3982e-05
20:47494232 C T 0.080848 2.9326e-05
20:47499934 A G 0.039108 -2.9505e-05
20:47501512 G C 0.475918 -6.8181e-04
20:47504576 C T 0.064172 -4.9171e-05
20:47505606 C T 0.030072 -3.5375e-05
20:47506515 T C 0.031276 1.6990e-05
20:47506616 C T 0.504344 -4.0530e-05
20:47510343 C G 0.275564 -1.7415e-07
20:47514505 T C 0.029218 -3.5211e-05
20:47523100 C T 0.201730 -6.0970e-05
20:47526620 T C 1.068281 1.3922e-05
20:47527742 C A 1.269443 -1.1692e-05
20:47540359 A C 0.148935 -2.4101e-05
20:47547065 G A 0.028443 -4.1091e-05
20:47557014 A G 0.648225 -1.0266e-04
20:47564887 A G 0.061124 3.1559e-04
20:47569112 A C 0.532764 1.2870e-04
20:47570058 G C 0.030679 3.9076e-07
20:47574920 A G 0.032055 -2.8097e-05
20:47584912 G A 0.033519 2.8665e-05
20:47617565 C A 0.271121 4.1472e-06
20:47618835 A G 0.496516 -2.5214e-05
20:47663304 A C 0.032120 1.2112e-05
20:47664922 G A 0.048936 4.2563e-05
20:47668145 G T 1.969795 4.8480e-06
20:47685320 C G 0.497782 -2.5747e-05
20:47685905 G A 0.022302 -2.0798e-05
20:47691211 A C 0.648913 -7.7529e-05
20:47691430 T A 0.084614 -1.6662e-05
20:47703810 A C 0.809254 -7.5878e-06
20:47745084 C G 0.811604 -7.5645e-06
20:47759119 T G 0.042227 1.2794e-04
20:47761165 C T 0.040611 -3.3717e-05
20:47772599 C G 0.030293 7.9354e-06
20:47782882 A C 0.029945 6.6574e-05
20:47798473 T C 0.025826 2.4841e-05
20:47804208 T C 1.715127 -2.0129e-04
20:47817855 A G 0.586488 8.3989e-05
20:47842549 G A 1.965248 -1.5120e-05
20:47855655 T G 0.106308 5.9822e-06
20:47859217 A G 0.778633 -3.1001e-05
20:47865372 A G 1.672455 -1.7777e-04
20:47865784 T C 0.442747 1.0885e-05
20:47872377 G C 1.516983 -4.8577e-05
20:47884212 A C 1.549477 -7.6735e-05
20:47890693 G A 0.122092 -3.4866e-05
20:47897106 C T 0.046145 1.3079e-04
20:47898038 G A 0.032467 -5.8917e-05
20:47903019 A G 0.441841 8.1460e-06
20:47903784 C T 1.670926 -2.2064e-04
20:47905475 A G 0.027517 8.1134e-05
20:47939663 A C 0.316308 2.8195e-05
20:47940490 G T 0.555329 1.2130e-05
20:47949410 T C 0.148406 -7.4796e-05
20:47953433 T C 0.472062 4.1279e-05
20:47960540 A G 0.032071 1.1384e-05
20:47963232 C T 0.463312 1.6249e-05
20:47964488 A G 0.244168 4.2187e-05
20:47969419 C T 0.148165 -6.1554e-05
20:47974014 A C 1.116217 -1.9092e-05
20:47978928 T C 0.567838 2.0140e-05
20:47980626 T C 0.068683 5.5153e-05
20:47981876 G A 0.287742 -1.9422e-04
20:47988905 G A 0.550048 1.1204e-05
20:47989527 T C 0.021886 7.3609e-05
20:47989624 A G 0.047511 3.4724e-05
20:47990260 A G 0.042665 -1.9827e-05
20:47997491 A T 0.953281 2.7097e-05
20:47998151 A C 0.037115 5.0236e-05
20:48000698 G T 0.077492 6.4288e-05
20:48001995 T C 0.606722 2.1080e-05
20:48002575 T C 0.301725 7.2037e-06
20:48005752 C T 0.302319 1.2133e-05
20:48009445 G A 0.120534 5.1907e-05
20:48015057 C T 0.984346 -1.4826e-07
20:48021467 C T 0.134806 -1.2100e-04
20:48025673 T C 0.062026 -4.1781e-05
20:48026193 G A 0.902754 2.7690e-05
20:48031630 C T 0.833561 1.7379e-05
20:48034846 T G 0.500177 3.9044e-05
20:48045742 G C 1.145053 -1.1724e-05
20:48047879 C T 0.083367 3.9464e-05
20:48049506 C T 0.936344 -5.7809e-06
20:48051036 A G 0.026748 -1.0406e-05
20:48055229 T C 0.023665 3.0697e-05
20:48057332 G C 0.186270 -5.9320e-05
20:48069088 C A 0.027722 5.7631e-07
20:48072960 T C 0.106509 -7.8556e-05
20:48075565 T C 0.254412 -3.0935e-05
20:48076614 A G 0.672874 -4.4648e-06
20:48082754 A G 0.039884 3.1960e-05
20:48088332 G A 0.256612 7.5865e-05
20:48090491 G T 0.200743 -1.3558e-04
20:48092454 A T 0.784096 -5.1169e-05
20:48094964 C T 0.094033 3.7257e-05
20:48097481 C T 0.367497 1.5631e-05
20:48098402 A G 0.097476 2.6511e-05
20:48102370 A G 0.175628 -3.0936e-05
20:48109002 G A 0.076876 -1.1671e-04
20:48109677 G A 0.896110 -3.9261e-05
20:48111620 G A 0.094646 2.5098e-05
20:48116337 T C 0.031536 -1.3879e-05
20:48121978 G A 1.013489 1.2678e-05
20:48125015 A G 0.450656 -1.0700e-08
20:48127380 T C 0.057700 4.8721e-05
20:48129706 T G 0.474464 -5.1893e-06
20:48133549 G A 0.462013 1.0734e-04
20:48134293 C T 0.059654 -1.1903e-04
20:48134616 T C 0.036453 -1.7192e-06
20:48134818 G A 0.102056 5.9998e-06
20:48136724 T C 0.369110 2.6474e-05
20:48139768 A C 0.044561 -6.9121e-06
20:48143362 C T 1.002444 4.1655e-06
20:48147756 T C 0.067220 -2.3456e-05
20:48152675 C T 0.119875 -1.8399e-05
20:48153552 T C 0.041724 2.8348e-05
20:48160782 C T 0.026346 -6.8577e-05
20:48162539 A G 0.181986 -3.1299e-05
20:48167203 T G 0.103682 -2.0177e-05
20:48174450 C G 1.693939 1.0930e-05
20:48175678 A G 1.369883 2.2858e-05
20:48176837 T C 0.126328 -5.9872e-05
20:48177124 A G 0.038696 -1.9672e-05
20:48177154 T C 0.079962 -1.5825e-04
20:48177784 A G 1.544530 -1.4848e-05
20:48177868 A G 0.306847 1.2426e-04
20:48178833 T C 0.037894 -6.2442e-05
20:48179993 C T 0.678992 3.0552e-05
20:48180058 G A 1.699190 4.5165e-05
20:48183353 G A 0.181308 2.9923e-05
20:48183370 C T 0.048615 -4.8155e-05
20:48187355 T C 0.035973 1.0337e-04
20:48190936 G T 0.132258 3.1727e-05
20:48193749 A G 0.081929 7.8599e-05
20:48198739 G A 0.425726 1.0804e-04
20:48203921 T C 0.044395 -5.0241e-05
20:48204067 T C 0.557075 1.4493e-04
20:48206352 A G 0.085960 -1.5119e-05
20:48210099 T C 1.613583 2.1473e-04
20:48212105 A G 0.043539 1.7631e-05
20:48221459 C T 1.315085 -3.8841e-05
20:48221862 G T 0.168169 -1.4344e-04
20:48231141 A G 1.202496 -2.7889e-05
20:48238341 T C 0.309726 2.5608e-05
20:48242676 G A 1.580165 -3.9679e-06
20:48244995 A G 1.109508 -1.0510e-04
20:48245563 T A 0.030964 7.4101e-06
20:48250212 C A 0.062675 6.7582e-05
20:48252914 T C 0.162138 -2.2519e-04
20:48259645 A G 0.067736 2.2423e-05
20:48277092 T C 0.045385 -5.1321e-05
20:48282256 A G 0.095010 -1.1610e-05
20:48284902 G A 0.091829 -1.6749e-04
20:48285412 C T 0.024239 4.5320e-05
20:48292646 T C 0.690748 4.7844e-05
20:48295601 C A 0.146552 8.4802e-05
20:48301146 A G 1.123306 -4.4587e-05
20:48302652 T C 1.619708 1.9413e-06
20:48304734 C T 0.106048 -4.4475e-05
20:48307298 C T 0.040929 -4.7242e-05
20:48321949 T C 0.092001 9.1093e-05
20:48323296 G T 0.083095 -2.4498e-05
20:48331440 G A 0.176111 -1.0122e-05
20:48346307 A G 0.032633 2.0098e-05
20:48347101 G A 0.159237 -2.5548e-05
20:48347464 G T 0.317314 5.3872e-05
20:48352607 A G 0.580477 8.3398e-06
20:48360637 G A 0.742975 -1.0255e-06
20:48361568 C T 0.753570 5.5285e-05
20:48379592 T C 0.193190 1.2540e-04
20:48381482 G A 1.455347 1.2563e-05
20:48387525 T C 0.857823 -2.2399e-05
20:48388947 A G 0.099550 -4.1344e-05
20:48393707 C T 0.031692 -2.8492e-05
20:48402579 C T 1.480001 1.8730e-05
20:48402765 A G 1.074156 -4.4089e-06
20:48404323 T C 0.917519 -7.4384e-05
20:48404464 G A 1.970577 -2.3930e-05
20:48406169 A G 0.034304 4.5108e-05
20:48406729 A G 0.140398 -5.8229e-05
20:48407680 A G 0.763339 3.2841e-05
20:48410707 A G 0.236700 2.9736e-06
20:48415111 G A 1.727133 -1.4265e-04
20:48421680 T C 0.596313 1.5199e-05
20:48423668 A C 0.059151 -2.5745e-05
20:48427355 T C 0.028994 6.6419e-05
20:48428202 C T 0.357964 -1.3130e-05
20:48429462 T G 0.040595 -1.1058e-05
20:48429485 C A 0.030455 1.7044e-04
20:48431765 T C 0.088577 1.9587e-05
20:48433059 G A 0.228871 7.5433e-05
20:48434636 G A 0.991480 6.5171e-05
20:48441255 T C 0.029299 1.5097e-05
20:48455302 T C 0.319629 -2.6712e-06
20:48455447 G A 0.035914 3.3305e-05
20:48459362 G A 0.125916 4.1875e-05
20:48466992 T G 0.070365 4.3272e-05
20:48471335 A G 0.029205 1.4228e-04
20:48483047 C T 0.185449 -2.6761e-05
20:48488686 C A 0.100183 7.4083e-05
20:48507202 A G 0.030396 2.6478e-04
20:48509861 G A 1.771596 -5.4334e-05
20:48518092 T A 0.050124 -7.0149e-06
20:48522124 G T 0.099492 8.7275e-05
20:48527464 C T 0.946776 -6.8433e-05
20:48535226 A C 0.042896 2.0196e-05
20:48535318 C T 0.154034 2.2405e-06
20:48550523 T C 0.027862 8.4796e-05
20:48554977 G C 0.844360 -2.3730e-04
20:48565620 C T 0.043532 -9.7661e-06
20:48566022 G A 0.030679 3.6134e-05
20:48569634 G A 0.088930 2.7077e-05
20:48572787 C A 0.036956 3.7730e-06
20:48574985 T C 0.033542 -4.0354e-05
20:48586584 A G 1.837888 -2.0415e-05
20:48590965 A G 0.566630 2.7083e-05
20:48592120 T C 0.143287 4.9541e-05
20:48599549 C T 0.386115 4.7348e-05
20:48600631 C T 0.235921 1.4938e-05
20:48614584 T C 0.140603 1.0243e-04
20:48618445 G A 0.450744 3.2742e-05
20:48621996 A G 0.020500 2.8112e-05
20:48622359 C T 0.041107 -7.7764e-05
20:48628957 C T 1.288580 -1.5704e-05
20:48629355 T C 0.030426 1.6937e-05
20:48641726 C T 0.020802 1.6048e-05
20:48642336 C T 0.828615 -3.5261e-05
20:48645999 A G 0.288580 1.3566e-05
20:48653149 C G 0.022973 7.3304e-06
20:48656951 T C 0.044554 -9.4011e-06
20:48658113 A C 0.940006 2.0744e-05
20:48658982 C T 0.098054 9.6299e-05
20:48660979 G C 0.986657 -1.5322e-06
20:48661712 C G 0.314591 -1.1210e-05
20:48662582 T C 0.638254 -2.2048e-05
20:48666590 G A 0.035385 -9.0580e-06
20:48670139 G A 0.368390 1.1406e-05
20:48671135 A G 0.130508 5.4390e-06
20:48673735 G C 0.207832 -2.0782e-05
20:48678378 T C 0.326467 2.3299e-05
20:48679030 T C 0.941518 -7.9483e-05
20:48684438 C T 1.074191 1.3979e-05
20:48685373 G A 1.313228 -3.7381e-05
20:48694630 T C 0.061202 3.8990e-04
20:48700189 G A 0.197608 -3.4934e-05
20:48700601 T C 0.044976 -4.8767e-05
20:48711386 C T 0.943560 -1.5879e-06
20:48711570 T G 0.508223 -2.2198e-05
20:48714940 A G 0.071426 3.7186e-05
20:48717651 A G 0.082884 3.6591e-05
20:48719005 T C 0.026787 2.4094e-05
20:48726535 C T 0.508901 -1.6474e-05
20:48730604 C A 0.044334 5.2500e-05
20:48733167 T G 1.702144 -9.3685e-06
20:48733803 T C 0.434957 1.4613e-05
20:48741172 G A 0.183482 6.8910e-05
20:48743848 A G 0.029212 -6.2919e-05
20:48746709 T C 0.060819 -2.2426e-05
20:48756763 T C 0.963826 1.8033e-08
20:48763849 A G 0.034668 8.1772e-05
20:48778194 C T 0.071546 -3.4183e-06
20:48779351 T G 0.205917 -4.9301e-05
20:48779520 T C 0.666778 2.4715e-06
20:48780614 C A 0.338444 -1.5596e-04
20:48782886 T G 0.641107 -6.8977e-07
20:48793362 G A 1.759561 -1.2886e-05
20:48796131 A G 0.563235 3.3214e-05
20:48802994 A G 0.806511 -2.0501e-05
20:48809625 A G 0.099914 1.8088e-05
20:48818814 A G 0.138435 -1.7143e-06
20:48819241 T C 0.241529 -1.8049e-05
20:48819424 T C 0.051478 -2.4999e-05
20:48821960 A G 0.498940 1.0174e-04
20:48826986 T G 0.057635 5.3422e-05
20:48835972 C T 0.935896 -2.4170e-05
20:48836618 C T 0.470657 -3.7049e-05
20:48836883 C T 1.222558 -8.5015e-06
20:48839205 C T 0.096658 -1.1356e-04
20:48840700 G A 0.786442 -2.8668e-05
20:48855984 A G 0.021091 -5.9768e-05
20:48860739 G C 0.231484 2.1350e-06
20:48863422 G T 0.305682 -1.8697e-05
20:48863518 T C 0.024363 4.8187e-05
20:48870107 T C 0.076853 5.6351e-05
20:48871358 T C 0.028761 -8.9750e-05
20:48874240 A G 0.253759 -6.4036e-05
20:48877864 T G 0.046557 -1.3360e-04
20:48883975 T C 0.035943 9.7627e-05
20:48884195 G A 0.069362 4.9722e-06
20:48884531 C T 0.762168 3.1499e-06
20:48886044 G C 0.226859 -2.2358e-05
20:48893072 A G 0.021503 1.3760e-05
20:48894424 C A 0.540298 -1.5635e-05
20:48907616 T C 0.052727 -5.5204e-05
20:48908693 G T 1.326055 -2.6770e-05
20:48913673 G A 0.036171 -1.0380e-04
20:48913974 T G 0.035836 2.6308e-05
20:48914789 A C 0.539739 1.4620e-05
20:48915715 T G 0.033042 6.9253e-06
20:48918420 G A 0.813989 -6.7033e-05
20:48919521 T C 0.712381 -6.0693e-05
20:48923418 G T 0.370512 2.5302e-06
20:48926122 T C 0.023928 5.9080e-05
20:48930567 A C 0.246012 1.2296e-05
20:48931682 G A 0.583882 1.2110e-05
20:48934351 A G 0.150012 6.1866e-05
20:48939863 G A 0.596261 4.1302e-05
20:48942308 T C 0.107551 -3.5450e-04
20:48949208 A G 0.029728 -1.5058e-06
20:48956954 G A 0.695604 3.7193e-04
20:48963373 G C 0.135747 -4.1501e-05
20:48963935 C T 0.126665 -3.4456e-06
20:48970580 A G 0.352972 1.2689e-04
20:48974404 G C 0.069102 -3.5290e-05
20:48982515 A G 0.202074 5.9116e-05
20:48984751 T C 0.349006 1.5504e-05
20:48986850 C T 1.423762 -2.3139e-03
20:48991112 T C 0.118600 6.8181e-05
20:49005043 T G 0.083536 -7.0139e-05
20:49010926 A G 1.267434 -4.8853e-05
20:49020571 T C 0.044941 -5.0768e-06
20:49029760 T C 0.023269 1.5684e-04
20:49032480 A G 0.703361 4.5992e-05
20:49040614 T C 0.057891 -5.8826e-06
20:49042548 C T 0.152213 2.9894e-05
20:49047848 A G 0.633058 -5.6042e-04
20:49048179 C T 1.400727 -2.6996e-05
20:49056322 A G 0.039556 -5.8255e-05
20:49058370 T C 0.555900 -3.7984e-05
20:49059666 T C 0.880488 -7.1349e-05
20:49063259 C T 0.087067 -6.4927e-06
20:49066716 G A 1.206076 2.0967e-05
20:49070647 C T 0.042188 3.6237e-05
20:49070723 G A 1.345238 -2.2812e-05
20:49073726 T G 0.172512 -2.0307e-04
20:49074610 A G 0.028397 3.5301e-05
20:49084012 A G 0.135835 4.0088e-05
20:49087450 T G 0.139142 1.3758e-04
20:49095017 T C 1.617371 -1.2505e-05
20:49096428 A C 1.487428 7.5507e-06
20:49098285 C T 1.645911 1.9297e-05
20:49098864 C T 0.052971 1.5220e-04
20:49100715 T C 0.640127 4.1984e-05
20:49109174 A G 0.099956 3.7889e-05
20:49110747 T G 0.059034 4.3079e-05
20:49117454 A G 0.026706 1.9491e-05
20:49118519 C T 0.157111 -2.2732e-05
20:49132208 T C 0.107580 4.3885e-05
20:49133069 G A 0.941135 2.0170e-05
20:49144669 T C 1.083637 4.8537e-05
20:49148727 A G 0.079635 -5.5918e-05
20:49152672 T C 0.090333 -5.7968e-05
20:49158324 C T 0.049738 3.4418e-05
20:49162005 G T 0.033538 1.4978e-05
20:49178752 G A 0.047424 -1.6190e-04
20:49181346 T C 0.137419 1.2646e-04
20:49181644 G T 0.028397 1.6672e-04
20:49185709 G A 0.124023 -3.3792e-05
20:49188322 C T 0.060988 -1.6449e-04
20:49194444 T C 0.164738 -2.4923e-05
20:49196167 C T 1.290716 3.2541e-05
20:49199895 A G 0.035262 1.0185e-05
20:49203685 T C 0.032402 -1.2926e-04
20:49210953 C G 0.592541 3.3893e-06
20:49214156 G A 1.409672 1.8789e-04
20:49216966 T C 1.402165 1.6669e-04
20:49218348 A G 0.106078 5.0154e-05
20:49221303 C T 0.020555 3.6437e-06
20:49222999 T C 1.012149 1.0004e-04
20:49227294 C T 1.513523 9.0723e-05
20:49227796 T C 0.147149 2.3542e-05
20:49227989 T C 1.456879 2.5634e-05
20:49232359 A G 1.409543 4.7606e-05
20:49233721 G A 0.056051 -3.2325e-06
20:49234104 T C 0.244960 2.4573e-05
20:49236478 A G 1.323887 2.7588e-05
20:49237419 T G 1.528298 1.1131e-04
20:49237802 G T 0.052844 3.1844e-05
20:49239082 A G 0.072468 -1.0812e-05
20:49245023 T C 0.408962 -5.8297e-05
20:49248213 T C 0.075224 5.0042e-05
20:49250145 T C 0.768455 -7.5421e-06
20:49253476 A G 0.251835 6.7063e-06
20:49254735 T C 0.058969 1.1865e-04
20:49258752 T G 0.421928 -2.8501e-06
20:49267308 C T 0.733144 1.9941e-05
20:49268506 T C 0.065967 1.8608e-04
20:49275491 T G 0.258151 -5.1864e-05
20:49279768 A C 0.027758 1.0086e-04
20:49282299 T G 1.748182 -7.5062e-05
20:49289810 G T 0.227401 -2.6175e-05
20:49290539 A G 0.084604 1.2694e-05
20:49292607 G A 0.020143 4.7552e-05
20:49294525 A G 0.027576 -6.4573e-05
20:49297123 T C 0.041059 3.2851e-05
20:49297330 T C 0.047381 2.0805e-04
20:49298244 A G 0.261098 -6.6647e-05
20:49305363 A G 1.241789 2.6979e-05
20:49311904 A G 0.113277 -2.9700e-06
20:49317704 T C 0.022172 2.6186e-05
20:49318005 T C 0.021721 -8.2248e-05
20:49318354 T C 0.131544 -9.5342e-05
20:49324322 G A 0.050705 1.1647e-05
20:49324552 G A 0.306175 -4.3655e-05
20:49337952 C T 0.141674 9.0786e-05
20:49342048 A C 0.136244 4.7876e-05
20:49346881 A G 1.224038 9.0603e-05
20:49355041 G A 0.041069 6.7187e-05
20:49359911 A T 0.168000 -2.1316e-06
20:49366743 T G 0.037381 -8.5563e-05
20:49367039 G A 0.054701 -7.0820e-05
20:49367076 G T 0.675607 1.8371e-05
20:49369335 A G 0.034619 3.2043e-05
20:49371688 C T 0.137688 2.4431e-05
20:49375242 G A 0.381558 2.4242e-05
20:49375427 C T 0.516302 4.0739e-05
20:49382031 A G 0.066846 2.9722e-06
20:49382255 T C 1.336740 7.1690e-05
20:49384679 T C 0.259193 -2.3801e-05
20:49391906 T C 0.524406 1.0205e-04
20:49395511 C T 0.604194 5.4641e-05
20:49404000 G A 1.809964 3.5889e-05
20:49409422 A G 0.087288 9.9079e-06
20:49411269 G A 0.612626 3.8339e-05
20:49416043 G A 0.339106 2.0102e-05
20:49422601 C T 0.289644 -6.7817e-06
20:49441116 T A 0.263120 3.7534e-05
20:49441640 G A 0.191564 -8.8473e-05
20:49442655 T C 0.504718 7.0183e-06
20:49450127 A G 0.052468 5.3783e-05
20:49457304 A G 0.037329 2.4858e-05
20:49457805 C T 0.292267 2.3592e-06
20:49458638 G A 0.254217 3.3159e-05
20:49461912 G C 0.150876 6.6179e-05
20:49462246 A G 0.058420 -1.6275e-05
20:49463919 T C 0.272640 5.7939e-05
20:49464925 A G 0.024262 -3.3718e-05
20:49468168 G T 0.030419 1.7857e-05
20:49471372 G T 0.331083 7.1959e-05
20:49472742 T C 0.058414 3.2046e-05
20:49476142 T C 0.631831 4.0533e-06
20:49476327 A G 0.028215 2.1726e-05
20:49485512 G A 0.639192 5.3778e-06
20:49485946 G A 0.253097 3.1612e-05
20:49488333 C A 0.525432 7.1947e-06
20:49489520 A G 0.673299 4.5546e-06
20:49489597 A G 0.148795 1.1170e-06
20:49493870 A G 0.631568 4.4073e-05
20:49497353 C T 0.145812 -4.1385e-05
20:49501047 T C 0.714361 -3.7739e-07
20:49503372 C T 0.543926 -5.6455e-06
20:49507892 G T 1.850416 -4.0178e-05
20:49526226 A G 0.230163 -5.2495e-04
20:49533967 C G 0.223947 -6.6525e-05
20:49538473 A G 0.024924 1.2132e-04
20:49548655 A G 0.028374 -2.5644e-06
20:49553765 C T 1.897227 -2.5157e-05
20:49554764 C T 0.218907 -1.8837e-05
20:49564005 G A 0.504692 -1.2945e-05
20:49574017 T C 0.023548 1.5420e-04
20:49576664 G T 0.027229 5.9463e-06
20:49583367 G A 0.181353 -4.0823e-05
20:49584564 A C 0.061851 -1.0084e-04
20:49588672 C T 0.831010 -6.9800e-06
20:49594521 C T 0.643704 -1.4082e-06
20:49596526 G A 0.085922 -7.6912e-06
20:49597137 A G 0.066567 -9.6056e-05
20:49598284 T C 0.020315 -7.9148e-06
20:49599134 A G 0.039449 1.3577e-05
20:49600094 G A 1.939947 6.8292e-06
20:49601058 T G 0.921044 -2.8042e-05
20:49604294 G A 0.053613 -5.1456e-05
20:49604782 G A 0.043396 -2.4560e-05
20:49607573 T C 0.029312 -1.4110e-04
20:49610568 G A 1.793330 1.7894e-04
20:49610597 C T 0.591201 3.5177e-05
20:49611401 A G 0.046664 6.0589e-05
20:49611586 T C 0.818644 6.6495e-05
20:49614902 T G 0.047031 -6.1353e-05
20:49618445 A C 0.060050 -5.4782e-05
20:49625331 A C 1.693098 5.4659e-05
20:49630618 A G 0.862682 8.0675e-05
20:49632175 G T 0.029858 4.1283e-05
20:49634333 C T 0.042185 4.8981e-05
20:49636113 C T 0.414129 3.9009e-05
20:49637508 A G 0.022123 -4.4728e-05
20:49637974 G A 0.110391 -1.8644e-05
20:49638524 G A 0.034846 2.5544e-05
20:49641599 A G 0.055450 1.9280e-05
20:49642846 C T 0.185644 1.8519e-05
20:49646971 C T 0.310755 -6.3159e-06
20:49649589 A G 1.097142 1.3151e-05
20:49660440 C T 0.130125 4.5678e-05
20:49663468 T C 0.484315 1.9070e-06
20:49663480 T C 0.680005 -1.1854e-05
20:49667753 A T 0.061939 -3.6916e-05
20:49668656 G C 1.843207 3.2792e-05
20:49671435 G T 1.773320 -1.0726e-06
20:49672438 T C 0.068969 -1.3321e-04
20:49676459 T G 0.026268 1.7142e-05
20:49679175 A G 0.117675 6.1277e-05
20:49693755 C T 0.112290 -1.1200e-05
20:49695526 C T 0.564628 2.2893e-05
20:49699305 A G 0.529876 -1.5634e-05
20:49700985 A G 0.054594 -5.1921e-05
20:49705679 T C 0.076772 6.6225e-05
20:49708973 T C 0.963777 -8.2130e-06
20:49712920 A C 1.426278 3.3968e-05
20:49715203 C T 0.361424 -8.1850e-06
20:49715353 A G 0.181885 3.4436e-05
20:49715376 A G 0.414768 -3.4289e-05
20:49715493 T C 0.921278 -8.7194e-05
20:49719249 C G 0.028378 -7.4394e-06
20:49719603 T G 1.047313 3.8071e-05
20:49721978 C G 0.506084 -1.9671e-07
20:49723614 G A 0.027196 4.5742e-06
20:49729512 A G 0.891738 9.8143e-06
20:49734462 T C 0.078145 1.3613e-04
20:49735891 C G 0.081592 9.6536e-05
20:49736082 C T 0.044051 9.4952e-05
20:49743171 T C 0.915607 -2.9644e-05
20:49744607 A G 0.357163 -1.4089e-05
20:49745701 G A 0.445372 -1.3163e-05
20:49745828 T C 0.039832 -2.5231e-05
20:49746199 C T 1.646739 -5.6416e-06
20:49747671 T C 0.119869 3.1437e-05
20:49754355 C T 0.057167 -3.8786e-05
20:49761320 T C 0.056268 1.9147e-04
20:49769439 T C 0.074993 5.1733e-05
20:49775115 A C 0.560246 -3.3426e-05
20:49777174 G A 0.503867 1.5407e-05
20:49791104 T C 0.034632 -3.8580e-06
20:49792547 C G 0.753988 1.3734e-06
20:49797830 T C 0.245957 -8.1868e-05
20:49798420 A G 0.690576 -8.6168e-06
20:49798916 T C 0.090982 2.1076e-05
20:49803973 G A 0.059861 -1.6249e-05
20:49807995 G T 0.733965 -1.5006e-05
20:49808011 C T 0.063188 1.4029e-04
20:49808334 C T 0.389799 -1.7399e-04
20:49810663 C T 1.939957 3.5724e-05
20:49810876 C T 0.087820 5.6179e-05
20:49812686 T C 0.029475 -3.2756e-05
20:49817847 G A 0.585014 1.1879e-04
20:49820005 T G 0.062477 -7.4036e-06
20:49831617 C A 0.893364 1.1755e-05
20:49839085 T G 0.038108 -1.4571e-05
20:49848254 T G 1.376030 5.2789e-06
20:49850159 G A 0.050884 -1.0450e-05
20:49850721 A G 0.058631 -2.9457e-05
20:49850877 A C 1.743066 2.3034e-04
20:49857211 T G 1.376267 7.4786e-06
20:49866351 T G 0.083572 5.1093e-06
20:49866387 A G 0.081024 3.4347e-05
20:49867813 C T 0.112423 -1.7156e-05
20:49869311 G A 0.920943 4.0570e-05
20:49872076 T G 0.400490 3.0234e-05
20:49877870 T G 0.271880 6.9644e-05
20:49883030 C T 0.326870 7.3931e-05
20:49883407 A G 0.076051 8.0901e-05
20:49886406 G A 0.024376 6.6332e-05
20:49890679 G C 0.382853 1.1593e-04
20:49891870 G A 0.023184 4.8652e-05
20:49895571 G A 0.095948 1.8578e-05
20:49895819 T C 0.644038 4.2552e-05
20:49901284 A G 0.075879 6.2205e-05
20:49907841 A G 0.089907 -1.6807e-05
20:49912726 C T 0.454308 6.5247e-06
20:49927205 A C 0.161252 -4.3218e-05
20:49927602 G A 0.407494 1.7638e-05
20:49935903 A G 0.590357 2.9385e-05
20:49936320 A G 0.039569 4.1642e-05
20:49938017 G A 0.243237 -2.1373e-05
20:49938841 C T 0.055658 -6.3494e-05
20:49942674 T C 1.166913 3.2318e-05
20:49944179 A G 0.032870 9.2061e-05
20:49944477 G A 0.106886 -2.7833e-05
20:49944870 A C 0.129502 -7.9015e-05
20:49950753 G A 1.348048 5.3420e-05
20:49952126 A G 0.034687 2.2858e-05
20:49952217 A G 0.047865 -6.9690e-05
20:49961976 C T 0.845327 2.0557e-05
20:49962937 T G 0.484062 2.1616e-05
20:49979545 T C 0.045888 -4.1915e-06
20:49979579 T C 0.044733 -8.6161e-05
20:49980129 C T 0.698658 2.0785e-05
20:49980207 T C 1.064337 -4.9426e-08
20:49984123 T G 0.041208 -1.2007e-04
20:49990155 G A 0.078823 5.2506e-06
20:49994121 G A 0.284837 3.2940e-05
20:49994636 A G 0.046502 -4.5430e-05
20:49997429 C T 0.036972 -5.9163e-05
20:50000245 T C 1.088200 1.2138e-05
20:50001132 T C 0.060306 1.5597e-05
20:50002709 C T 0.122024 -6.2450e-05
20:50009278 C T 0.038858 -1.0200e-05
20:50011467 G A 1.933550 1.7359e-06
20:50013781 C A 0.757458 2.8115e-05
20:50013830 A C 0.340888 -1.3342e-05
20:50014957 A G 0.075967 -1.0449e-05
20:50015540 C G 0.137204 -1.0377e-04
20:50016274 T C 0.036119 1.6962e-05
20:50016878 C T 0.061783 -1.3207e-04
20:50017545 G T 0.192363 -4.7744e-04
20:50019786 G T 1.828167 -3.3645e-05
20:50023571 C T 1.791983 -2.7560e-05
20:50023753 C T 0.149301 3.2473e-05
20:50025509 T A 0.047021 -1.8131e-05
20:50025750 G A 0.034827 -1.9558e-04
20:50026364 A G 1.497496 1.5203e-05
20:50027237 C G 0.037878 -3.9293e-05
20:50040640 C T 1.841643 -2.5984e-05
20:50042312 T C 0.078070 1.5078e-04
20:50046197 T C 1.266986 6.5795e-04
20:50047098 A G 0.200935 -8.1353e-05
20:50047170 T C 0.034301 -1.6576e-04
20:50054090 A G 0.049361 -3.0393e-06
20:50060148 C T 1.503465 8.3038e-05
20:50061776 T C 0.048446 7.1074e-06
20:50068701 C T 1.763112 2.1918e-05
20:50068744 G A 1.004018 3.7834e-05
20:50081409 G A 1.654262 1.4640e-05
20:50086767 A G 0.075344 -5.2732e-05
20:50091440 G A 0.260971 -8.1380e-05
20:50095101 G A 0.190023 5.4253e-06
20:50095433 A C 0.835807 -8.1265e-05
20:50095508 A G 0.038323 -2.3812e-04
20:50095590 A G 0.048793 -2.9784e-05
20:50097391 T C 0.124286 -5.2604e-06
20:50098222 T C 0.203726 6.9486e-05
20:50098785 G A 1.048962 5.3063e-05
20:50101256 T C 0.059053 5.5859e-05
20:50102203 C T 1.668962 1.9586e-04
20:50103185 T C 0.318619 4.9938e-05
20:50103636 A G 0.031000 -2.2232e-05
20:50104361 G A 0.146224 1.7649e-04
20:50108389 T C 0.089407 -9.0440e-06
20:50108600 A G 0.039455 3.8153e-06
20:50108980 A G 1.052078 2.9011e-03
20:50111346 C T 0.156192 -6.0792e-06
20:50113131 C A 0.144290 -1.5230e-05
20:50118301 T C 0.546997 5.1559e-05
20:50123002 A G 0.026145 -3.4674e-05
20:50124294 A G 0.060270 4.0139e-05
20:50130377 A G 0.103380 -1.8927e-05
20:50131999 G T 1.000425 -5.5348e-05
20:50139020 A C 0.145001 -2.6505e-05
20:50140039 T C 0.028589 -3.2672e-05
20:50140629 G C 0.024515 6.7213e-05
20:50145716 A G 1.593505 -4.5763e-04
20:50148686 A G 0.053477 -6.4447e-06
20:50152274 G A 0.188319 2.6716e-05
20:50155124 G A 0.926438 -1.1649e-05
20:50158473 A C 1.269203 -1.9020e-05
20:50161458 C T 0.418520 -5.3749e-05
20:50163010 A G 0.431532 -5.8847e-05
20:50166399 T C 0.050251 1.4275e-04
20:50169052 A G 0.233266 5.9103e-05
20:50170376 G T 0.146458 2.2944e-05
20:50170633 G A 1.088340 -2.6035e-05
20:50176332 T C 0.022782 -1.3761e-05
20:50181181 A G 0.401509 4.5033e-05
20:50181248 T C 0.073659 1.5945e-05
20:50184526 T C 1.045885 1.0503e-04
20:50185606 G A 0.100180 8.4368e-05
20:50186582 C T 0.042779 -1.2705e-05
20:50190132 T C 0.107292 9.5426e-06
20:50193362 G C 0.054753 -4.9338e-05
20:50195453 T C 1.896340 3.0118e-06
20:50200782 T C 0.603843 -4.1267e-05
20:50200836 A C 0.541018 7.9205e-05
20:50201728 C T 0.114747 -3.5089e-05
20:50205040 C T 1.171246 6.3555e-06
20:50213722 C T 0.101592 -7.6464e-06
20:50216286 C A 0.545634 -2.0530e-04
20:50217077 C A 0.048978 -8.9569e-06
20:50217620 G A 1.177611 -1.5174e-05
20:50224206 A G 0.890845 4.2724e-05
20:50226813 C T 0.227449 -1.5208e-05
20:50228862 A G 0.068570 3.0070e-05
20:50230076 T C 0.233905 6.8283e-05
20:50231821 T C 0.105110 2.3406e-05
20:50234151 T G 0.284708 4.5504e-05
20:50240955 G A 0.028761 2.4143e-05
20:50247683 G A 0.984216 -7.4572e-05
20:50253954 A G 0.522897 -4.9614e-04
20:50254067 A G 0.048060 3.7955e-05
20:50256298 T C 0.068605 3.1198e-04
20:50259888 T C 0.064847 8.1072e-05
20:50263378 G A 1.722443 -8.3278e-05
20:50266700 T C 0.111076 2.0274e-05
20:50274179 C T 0.555958 -4.6727e-06
20:50281688 T C 0.042088 -6.8973e-05
20:50285956 C T 1.608721 -8.2174e-05
20:50288679 C T 0.563385 4.8813e-05
20:50301612 T C 1.530171 1.9037e-04
20:50332343 C T 0.544845 6.5913e-05
20:50337688 T C 0.509852 -1.2303e-06
20:50341371 T C 0.156543 4.1141e-05
20:50357811 A C 0.028657 2.4190e-06
20:50364559 T C 0.126182 -1.6328e-05
20:50366971 T C 0.453574 -2.3593e-04
20:50367141 T C 0.097795 -8.7060e-06
20:50376958 A G 0.461533 1.0990e-05
20:50378464 C A 1.776592 -5.0486e-05
20:50379653 G A 0.029608 -1.8336e-05
20:50380960 A G 0.036440 -1.4788e-05
20:50388948 A G 0.067846 -1.5748e-05
20:50390090 T C 0.844506 2.1583e-06
20:50393816 A G 0.127659 1.4294e-05
20:50401355 A G 0.651471 -9.6848e-05
20:50406630 G T 0.108295 -6.2803e-05
20:50407502 C A 0.697155 -6.4449e-05
20:50417723 A G 0.063954 -1.7933e-05
20:50420661 C A 0.280436 1.0515e-04
20:50422643 G T 0.863815 3.8849e-05
20:50422674 C T 0.078690 2.7946e-05
20:50424589 C T 0.056697 6.9658e-05
20:50427251 T C 0.062490 -3.8532e-05
20:50436630 C A 0.061156 -1.6703e-04
20:50440054 T G 0.798403 2.7981e-05
20:50449214 A G 0.456846 8.8560e-06
20:50453342 A G 0.119960 -2.6861e-05
20:50454746 G A 0.053503 -6.9166e-05
20:50455406 T C 0.127902 2.2784e-05
20:50455805 T C 0.159344 1.4722e-04
20:50458823 T C 0.050510 -2.2958e-05
20:50461639 T G 0.046846 -2.7968e-04
20:50464581 G A 0.665791 -1.0681e-06
20:50468135 C T 1.573745 1.0752e-05
20:50468556 A G 0.087340 -1.4303e-05
20:50470584 T G 0.266369 -3.9909e-05
20:50473166 A G 0.066256 2.3411e-05
20:50475428 C T 0.291981 -4.3996e-05
20:50480790 C T 0.762067 -3.3324e-05
20:50491780 C G 0.533832 -1.1597e-04
20:50495033 C T 0.372200 -5.3633e-05
20:50495410 C T 1.705146 -7.0033e-05
20:50496977 T C 0.198244 3.4785e-05
20:50500420 A G 0.780509 7.6671e-06
20:50505433 T C 0.050770 -2.4516e-05
20:50506724 C G 0.138211 -8.2961e-05
20:50508890 G A 0.213674 -1.4643e-05
20:50510632 C T 1.049666 4.0084e-05
20:50514425 A G 0.975082 5.0893e-05
20:50515460 A G 0.127198 7.5864e-05
20:50519562 C T 0.133813 2.2778e-05
20:50521290 G A 0.460650 6.1519e-05
20:50524056 G A 0.046703 2.1763e-05
20:50529166 C T 0.214953 5.8897e-05
20:50529975 T C 0.042954 2.4738e-05
20:50534780 T C 0.085957 3.5804e-05
20:50540099 T G 0.134368 7.4715e-05
20:50552665 A G 0.178604 3.8574e-05
20:50556670 G A 1.703046 2.4083e-05
20:50559652 C T 1.278632 -2.4917e-05
20:50561271 C T 0.294474 -1.0306e-05
20:50565828 G A 0.967500 2.0886e-05
20:50569392 T C 0.074649 1.6364e-04
20:50575066 T C 0.482666 -4.0683e-05
20:50575322 A G 0.110154 3.1237e-06
20:50577132 T C 1.551927 1.2932e-05
20:50579411 G A 0.031438 -3.2714e-05
20:50579849 A G 1.041344 3.6147e-05
20:50580276 G A 0.106097 2.3171e-04
20:50585931 C A 0.326130 -1.4538e-05
20:50586616 A G 0.441400 6.3550e-05
20:50589909 G C 1.878969 -7.3235e-06
20:50599416 G A 1.633516 4.0932e-06
20:50606329 G T 1.326247 8.5970e-06
20:50613572 C T 0.395102 -1.7522e-05
20:50628604 T C 0.450942 2.0083e-05
20:50628833 T C 0.247041 -1.2510e-05
20:50632282 C T 0.419669 1.8792e-05
20:50635347 T C 0.582038 -1.3058e-05
20:50635427 C T 0.907227 -1.3262e-05
20:50636066 C A 0.378390 -6.5257e-06
20:50637660 G A 0.304951 -6.0799e-06
20:50639231 G A 0.045927 -5.6286e-05
20:50647891 T C 0.061439 -5.0239e-05
20:50648464 A G 0.148996 1.1474e-05
20:50660761 C G 0.108837 2.1496e-05
20:50662961 C A 0.371502 3.0538e-05
20:50665214 T C 0.154271 1.2450e-05
20:50672822 C T 0.022659 -1.1104e-04
20:50676147 A C 0.718051 -8.5082e-06
20:50677368 C T 1.704708 1.7360e-05
20:50684886 C A 0.220549 5.0785e-06
20:50688014 T C 0.579954 2.3669e-06
20:50688033 T G 0.033490 3.8103e-05
20:50692941 A G 0.052776 -4.2251e-05
20:50696040 A G 0.103488 9.2909e-06
20:50696189 T G 0.968250 3.0320e-05
20:50700349 G C 0.086428 3.6272e-05
20:50702633 T C 0.966936 3.3629e-05
20:50706993 G C 1.488262 1.9364e-05
20:50708737 G A 0.355780 1.2693e-05
20:50710646 T C 1.469410 -1.5593e-05
20:50711317 A G 0.707925 -2.0705e-05
20:50712293 A G 0.042529 7.1551e-06
20:50712362 C G 0.337315 -2.9512e-05
20:50716159 A G 0.125831 -3.3903e-05
20:50717098 A G 1.491433 -3.6143e-04
20:50726610 A G 0.101793 -7.5425e-05
20:50728920 C A 0.471325 -2.8525e-05
20:50729519 G A 0.133852 -4.4996e-05
20:50735105 T C 0.403096 5.3687e-07
20:50735784 A G 0.029069 5.4049e-05
20:50741467 C T 0.960087 -3.0996e-05
20:50741611 G A 1.901280 -3.0538e-04
20:50741731 T C 0.412292 -7.1482e-06
20:50743058 T C 0.070111 1.4998e-05
20:50752781 T C 0.038112 -2.8847e-05
20:50754098 G A 1.373265 -5.4100e-05
20:50757081 T G 0.116409 6.0051e-06
20:50758577 A G 0.147315 -6.8161e-05
20:50769379 T C 0.429932 -4.2763e-05
20:50782303 G A 1.050793 -4.8821e-05
20:50782608 T G 0.492624 9.8825e-06
20:50785396 T C 1.783710 -3.0220e-04
20:50786197 A T 0.103254 -1.7203e-05
20:50789162 C G 0.037274 4.1757e-05
20:50798032 C T 0.217420 2.6233e-05
20:50803028 C A 0.122440 -1.9930e-05
20:50809034 C T 0.175796 -2.4451e-05
20:50811964 G A 0.580006 -5.1334e-05
20:50820764 T C 0.031834 -3.3647e-06
20:50843305 G C 1.582298 1.1633e-05
20:50843817 A G 0.194281 8.7754e-06
20:50864670 G T 0.785371 -4.9099e-05
20:50870937 C T 1.799266 -2.2639e-05
20:50888333 A G 0.147201 -1.3056e-04
20:50906098 G A 0.061380 7.2485e-06
20:50911512 C A 0.121527 -1.6730e-05
20:50913125 T C 0.028920 4.4190e-05
20:50921264 A C 0.044168 3.5894e-05
20:50928582 A G 0.035356 3.6781e-05
20:50933737 G A 0.550408 -1.1604e-04
20:50940823 T C 0.040562 -3.8207e-05
20:50942563 G C 0.024830 -5.3567e-05
20:50944940 A G 1.821662 -1.3052e-05
20:50979739 A G 0.142128 6.4394e-05
20:50989941 G A 0.197777 1.6764e-05
20:50995152 C T 0.033967 -4.2920e-05
20:51019866 T C 0.021166 9.0067e-06
20:51025381 G A 0.735468 -6.2955e-05
20:51031583 A G 0.043370 3.1241e-04
20:51039518 A G 1.463701 1.4599e-04
20:51043647 T C 0.151239 -4.5536e-06
20:51048341 T C 0.367465 -2.4049e-04
20:51056046 G A 0.046671 7.2346e-05
20:51057513 C T 0.789763 -4.1795e-04
20:51071838 A G 0.022577 7.6919e-05
20:51074670 G A 1.969522 2.3697e-05
20:51094937 G A 0.204385 -7.4159e-05
20:51109479 T C 0.176657 3.7419e-06
20:51117437 A C 0.037086 2.1346e-05
20:51142533 G A 0.230669 -7.2762e-06
20:51154531 G A 0.036771 2.7553e-04
20:51157204 G A 0.020351 -5.0539e-05
20:51167025 A G 1.391642 7.8034e-05
20:51173576 T C 0.024733 -5.2643e-05
20:51182019 T C 0.044175 6.2708e-05
20:51183126 G A 0.169211 -3.0779e-04
20:51187911 A G 0.032970 5.4372e-05
20:51198595 C T 0.046057 -6.8475e-06
20:51213902 T C 0.022844 -3.8354e-05
20:51218692 G A 0.038722 2.8661e-04
20:51221332 A G 0.038293 2.1792e-05
20:51222672 G A 1.081345 2.8268e-05
20:51229618 A G 0.026755 -8.9037e-07
20:51235956 T C 0.202564 3.0783e-05
20:51238428 G A 1.317240 6.5377e-05
20:51245350 T C 0.206530 6.9935e-05
20:51248639 T C 0.046255 3.5698e-04
20:51249731 C T 0.045830 7.1509e-05
20:51259176 C T 1.285639 2.2264e-05
20:51267885 G A 1.078362 5.7110e-05
20:51282002 C T 0.029497 7.9636e-05
20:51283095 T C 1.768714 -5.1526e-06
20:51291230 A G 0.071900 4.4793e-05
20:51297104 C T 0.129295 6.3573e-05
20:51303026 C T 1.771207 -1.2863e-05
20:51305288 C T 1.035207 -1.3765e-05
20:51318120 C T 0.055892 9.9997e-05
20:51318351 A G 0.475224 1.3548e-04
20:51325556 A G 0.031727 1.3855e-05
20:51331869 A G 0.027008 5.2611e-05
20:51332268 A G 0.172645 6.7467e-06
20:51341501 C A 0.178315 7.1032e-05
20:51352171 G T 1.397098 -1.6872e-04
20:51355800 T G 0.182061 -1.5236e-05
20:51357796 A G 0.094623 -1.1268e-05
20:51358313 C T 0.247894 6.3752e-05
20:51375725 T C 0.030221 1.4499e-05
20:51379129 T C 0.286678 -9.5566e-06
20:51379431 G A 1.829838 -2.2602e-05
20:51384416 T C 0.020585 -6.7416e-06
20:51387149 G A 0.432480 1.3063e-05
20:51388221 T G 0.881988 -1.2697e-05
20:51392469 T C 1.873130 2.8699e-06
20:51392774 A T 0.583427 -1.0950e-05
20:51393805 T C 0.037440 -1.1689e-05
20:51407581 T C 0.048904 -2.6155e-05
20:51408329 G A 0.040906 -1.5960e-05
20:51414333 T C 0.373505 -2.5014e-05
20:51419023 A G 0.076616 1.2080e-06
20:51421159 A G 0.033597 -1.9922e-05
20:51431361 T C 0.430062 -2.0874e-05
20:51435176 T G 0.240085 1.3587e-05
20:51441459 A G 1.840338 4.0192e-05
20:51444178 A G 0.028702 1.0592e-04
20:51453315 T C 0.037433 7.6726e-05
20:51454932 T C 0.036989 -1.3964e-05
20:51459500 T C 1.863847 1.7845e-05
20:51462357 A G 1.817151 6.2449e-05
20:51471266 C T 0.080410 -3.3380e-05
20:51483858 T C 0.045785 -1.3411e-05
20:51487028 A G 0.040114 -1.8277e-04
20:51488022 A G 0.167624 1.3430e-05
20:51488199 C T 0.076467 -5.0347e-06
20:51491804 C T 0.028796 -5.1519e-05
20:51500471 A G 0.931122 2.9324e-05
20:51501161 C A 0.256658 -2.2244e-05
20:51505004 C A 0.030237 -2.9963e-05
20:51507420 T C 0.027690 5.8613e-05
20:51518982 C T 0.551976 -4.0144e-06
20:51533379 T C 0.052370 -4.3403e-05
20:51535828 A G 0.538714 -5.6206e-06
20:51542586 A G 0.086791 3.9053e-05
20:51543080 T C 0.033597 1.5755e-05
20:51543128 T G 0.037346 1.0688e-04
20:51543774 T C 0.259761 3.8375e-05
20:51546802 A G 0.133722 -3.2738e-05
20:51548134 A C 0.054412 1.8303e-06
20:51548734 A G 0.156413 -6.4168e-06
20:51549716 A G 0.100488 -1.3955e-05
20:51550259 C T 0.459358 -3.5437e-05
20:51552285 C T 0.108850 -6.3670e-05
20:51553621 C T 0.123303 -1.2149e-04
20:51558452 T C 0.852263 -1.9931e-05
20:51558691 G A 0.193668 2.5286e-05
20:51565453 C T 0.053373 -7.9058e-06
20:51568316 A G 0.070839 -2.4916e-05
20:51570898 T C 0.032415 -7.0882e-05
20:51575410 G A 0.241958 -4.0689e-05
20:51577016 G A 0.039426 -2.3682e-05
20:51579018 C T 0.055347 -7.5616e-05
20:51580404 A G 0.144670 1.0706e-04
20:51581162 T C 0.142203 3.4679e-05
20:51581230 T C 0.170233 -9.5978e-06
20:51585697 G A 0.505805 -3.4913e-05
20:51590302 A G 0.073114 -2.0926e-04
20:51595386 C T 0.046028 -1.7857e-05
20:51600257 T C 0.397770 3.3237e-05
20:51601772 T C 0.852211 1.4826e-05
20:51602624 G A 0.035255 -1.7094e-05
20:51605037 G A 0.201947 3.8860e-05
20:51617949 C T 0.834811 1.8601e-05
20:51620092 G A 0.054314 5.2161e-05
20:51621922 A G 0.952612 3.0621e-05
20:51624809 A G 0.023791 -1.2667e-05
20:51627142 T C 0.079901 -2.8873e-05
20:51629429 C A 0.123868 3.6434e-06
20:51631904 C T 0.499411 4.1618e-05
20:51633076 C T 0.442990 5.4307e-05
20:51633321 A G 0.033000 -1.5908e-05
20:51635228 T C 0.933209 6.1075e-05
20:51637059 C A 0.165595 -1.8319e-05
20:51638043 G A 1.398176 -4.2358e-05
20:51645052 A G 1.227576 -9.5913e-06
20:51646541 G C 0.070576 -3.2355e-05
20:51648700 T C 0.030893 -2.7636e-05
20:51649181 A G 0.391860 -3.4444e-05
20:51652652 A G 0.052520 4.2778e-05
20:51652694 A G 0.950194 -5.8292e-05
20:51655113 C T 0.139071 4.5017e-05
20:51655914 T C 0.279320 -1.1361e-05
20:51658330 C A 0.168373 -1.4106e-04
20:51662302 A G 0.104490 1.1787e-06
20:51668141 G A 0.124280 1.1059e-05
20:51672983 A G 1.239076 -1.1033e-04
20:51677088 A T 0.032717 2.9262e-06
20:51677970 C A 0.955076 -4.8695e-06
20:51678793 C A 0.074746 -3.2453e-05
20:51686425 A G 1.148444 -4.0106e-05
20:51687427 G C 0.088151 -1.0203e-05
20:51689292 G A 0.027888 -3.2609e-05
20:51699817 C T 0.212113 1.8373e-04
20:51702000 G A 0.361210 -1.3825e-04
20:51709764 C T 0.198176 3.5163e-05
20:51711013 A G 1.013570 -3.3916e-04
20:51719601 T C 0.245908 3.1056e-05
20:51721546 A G 0.521583 1.5371e-05
20:51722623 T G 0.800234 5.0195e-05
20:51733183 C G 0.100949 -1.5384e-05
20:51734707 T C 0.070413 3.0123e-05
20:51734779 G T 1.430809 -1.6006e-05
20:51742095 T C 1.929668 -2.6347e-05
20:51751120 G A 0.173158 -1.0666e-04
20:51754137 A G 0.552385 1.3868e-04
20:51762487 C A 0.075415 -1.5629e-05
20:51762844 A G 0.032792 5.7687e-05
20:51762905 T C 0.065924 -7.9248e-05
20:51770691 G A 0.189347 -1.4535e-05
20:51779225 C T 0.475344 1.5556e-04
20:51779265 G A 0.076175 2.1223e-05
20:51779316 G A 0.661637 1.1671e-04
20:51790239 A G 0.053711 -1.0166e-05
20:51790871 T C 0.151041 1.7090e-05
20:51796370 T C 0.028855 3.7324e-05
20:51796770 T G 0.897652 -6.3884e-06
20:51800260 C T 0.304403 3.1583e-05
20:51800506 T G 0.062773 3.2451e-05
20:51802678 G A 1.075211 -3.4404e-05
20:51803065 G A 0.042542 3.1414e-05
20:51804117 C T 0.227715 3.3965e-05
20:51804134 C T 0.355803 1.6795e-06
20:51804954 A G 0.514780 1.2344e-05
20:51809270 C T 0.055025 -2.8837e-05
20:51810111 G A 0.943787 3.0565e-05
20:51811385 C T 0.052903 -3.7181e-05
20:51812771 A G 0.187150 -1.3560e-05
20:51818434 G T 0.036891 1.9304e-05
20:51823268 G A 0.176816 2.4532e-05
20:51829531 G A 1.111151 1.1127e-05
20:51836793 C T 0.041257 3.3247e-05
20:51837433 G A 0.044898 -1.3328e-05
20:51838825 G A 0.295828 -2.9170e-05
20:51848227 T C 0.052062 4.7781e-04
20:51853915 C A 0.591759 9.9945e-06
20:51854781 A G 1.329129 2.2254e-05
20:51858193 T G 0.209669 5.7828e-05
20:51858785 T C 0.042318 2.4758e-05
20:51861958 C T 0.663127 -1.2523e-04
20:51867856 T C 0.130187 -1.4324e-04
20:51867935 G A 0.037219 -1.0141e-05
20:51869126 C T 1.315299 -1.7863e-05
20:51870336 C G 0.244723 3.3577e-05
20:51871502 A G 0.020400 2.7880e-05
20:51873673 G A 0.052789 1.1728e-05
20:51873712 C T 0.245181 3.2439e-05
20:51878956 T C 0.048952 1.5968e-05
20:51879861 T G 0.349837 4.3248e-05
20:51884298 T C 0.090845 5.6396e-05
20:51886404 C T 0.185102 8.1591e-05
20:51886897 T G 0.177387 -7.7383e-05
20:51887541 C G 0.107454 -7.9479e-06
20:51890124 G A 0.374339 -1.4578e-05
20:51891316 T C 0.026219 -1.1838e-06
20:51895040 A G 0.041426 -4.2126e-05
20:51897037 T C 0.174475 -2.6499e-05
20:51898369 C T 0.179351 -2.4390e-05
20:51898994 G T 0.122121 -2.6044e-05
20:51899364 G A 0.285454 2.2962e-06
20:51900116 G A 0.867547 -2.5876e-05
20:51900414 G A 0.931914 -2.1226e-05
20:51908794 G A 1.197533 -1.3189e-05
20:51909434 G A 0.141174 -7.5111e-05
20:51912501 C T 1.228615 -1.2053e-04
20:51914724 G A 0.279459 -3.7057e-05
20:51916809 C A 0.061614 -1.2809e-05
20:51920138 T C 0.329077 -3.1008e-05
20:51922071 G A 0.674055 -2.5515e-05
20:51922720 A G 0.044782 -1.2577e-04
20:51923904 T C 0.088463 7.2309e-05
20:51924497 C T 0.203161 -6.7810e-05
20:51924629 T C 0.061510 -1.0828e-05
20:51925509 C A 1.343186 5.9779e-05
20:51925835 A G 0.190091 -1.4228e-04
20:51928293 G A 0.225658 1.3364e-05
20:51933002 T G 0.191081 3.4987e-05
20:51933672 G A 1.077379 -1.3126e-05
20:51940613 A G 0.031458 7.9282e-05
20:51942899 C T 0.397124 1.3098e-05
20:51950531 T A 0.021130 -3.0995e-05
20:51952041 A C 0.115435 1.2297e-05
20:51953081 C T 1.146445 -7.6278e-06
20:51954547 C T 0.281274 1.8728e-05
20:51958988 T C 0.859602 6.8756e-07
20:51964450 G A 0.047670 4.5730e-05
20:51965469 T C 0.450527 3.1230e-05
20:51967692 A C 0.134157 -6.5189e-05
20:51971986 C T 1.175975 -1.3117e-05
20:51977237 C T 0.396517 2.0214e-05
20:51977947 T C 1.125478 -2.6882e-05
20:51983016 G A 1.749538 -2.0666e-05
20:51985190 T C 0.334325 -6.6131e-05
20:51992307 G A 0.079209 -1.4370e-05
20:51992764 A G 1.180749 4.7399e-05
20:51993574 T C 1.546500 2.5719e-05
20:51997457 T A 0.039627 -8.5004e-06
20:51998914 G A 1.782846 -9.2508e-06
20:51999923 G A 0.337805 -7.6434e-05
20:52003413 G A 1.416213 3.4363e-05
20:52004212 G A 0.084922 9.5329e-05
20:52006619 T G 0.170811 -8.5461e-05
20:52009202 T C 0.514445 -2.2917e-06
20:52010141 G A 1.781525 -3.7256e-06
20:52025002 T C 0.147601 -6.1829e-05
20:52027742 T C 0.158967 -7.8944e-05
20:52030129 T C 0.936812 7.8785e-06
20:52032499 C T 0.368562 -4.8677e-06
20:52039181 A G 0.523416 1.9074e-04
20:52039642 A G 0.090401 4.3136e-05
20:52040505 A G 0.082189 6.2926e-05
20:52046313 C T 0.118801 -3.8198e-05
20:52049645 G A 0.026862 7.2756e-05
20:52052561 A G 0.022431 -1.0349e-04
20:52062452 C A 0.337240 6.8693e-05
20:52063878 A G 0.075039 1.6015e-05
20:52065403 T C 0.707551 5.1576e-05
20:52070128 G T 0.070764 4.6060e-05
20:52070266 C T 0.123063 -6.4842e-06
20:52071473 T C 0.039962 9.9589e-05
20:52071888 C G 0.133900 -3.0159e-05
20:52087537 G A 0.335445 4.5732e-05
20:52095793 C T 0.333381 3.0818e-05
20:52097338 A G 0.067473 -1.5517e-04
20:52103507 G A 0.707954 4.9770e-05
20:52112562 C T 0.055015 4.8546e-05
20:52113913 A G 0.127759 -2.1405e-06
20:52114933 C T 0.349753 4.8931e-05
20:52115311 A G 0.040572 6.4590e-06
20:52133631 A G 0.049699 -1.5921e-05
20:52135393 G A 0.145332 -3.0424e-06
20:52139354 T C 0.033577 -1.1731e-05
20:52140950 A G 0.119184 5.4404e-06
20:52147365 C T 0.073234 -4.0884e-05
20:52150797 T C 0.991824 3.7079e-05
20:52159946 A G 0.114390 1.0980e-05
20:52161839 G A 1.114637 2.4989e-05
20:52168175 T C 0.316172 3.3714e-05
20:52169460 A G 0.120826 5.6899e-06
20:52170870 A G 1.232503 4.1682e-05
20:52172614 G T 0.401960 4.0883e-06
20:52173715 T C 0.063789 -2.5394e-05
20:52173737 A G 0.915786 3.2098e-05
20:52175811 C T 0.059764 -7.6990e-05
20:52176560 A G 1.354102 7.3289e-06
20:52180651 T C 0.235570 -6.4676e-06
20:52186837 A G 0.053766 -7.9684e-05
20:52186984 A G 0.235229 8.8058e-06
20:52192595 T C 0.082296 -1.0903e-05
20:52192637 C T 0.221010 -2.1287e-05
20:52193088 T C 0.224544 -1.4706e-05
20:52195889 T C 0.072286 2.7811e-05
20:52198340 A T 0.069258 -3.1554e-05
20:52198967 G A 0.052792 -2.4747e-05
20:52208207 A G 0.322196 -5.0819e-06
20:52214881 C T 0.084380 5.9341e-05
20:52215857 T C 0.230562 -5.9671e-05
20:52217952 C T 0.070394 2.8979e-06
20:52222876 C T 0.699950 -3.1210e-05
20:52228375 A G 0.039881 -4.0275e-05
20:52238684 A G 0.062948 -2.9545e-05
20:52246646 T G 1.629682 -1.5937e-05
20:52246753 T C 0.524449 5.7960e-05
20:52250876 T C 1.492387 -1.1289e-04
20:52251863 C T 0.214457 -2.1745e-05
20:52254129 A G 0.803551 -1.2374e-04
20:52255905 A G 0.046518 9.0054e-06
20:52256094 C T 0.160996 -3.2160e-05
20:52260489 T C 1.479560 -2.2169e-05
20:52262677 C A 0.052591 -3.4046e-05
20:52268995 G T 1.361356 -2.0969e-05
20:52269226 T G 0.084945 -8.8669e-05
20:52273075 C T 0.232152 1.4181e-04
20:52273136 T C 0.476713 3.7775e-05
20:52275295 A G 0.176936 -3.0018e-05
20:52283642 G A 0.071682 5.8506e-05
20:52297394 T C 0.357088 -1.5166e-05
20:52298091 G A 0.430646 -1.4466e-05
20:52304108 A G 1.287262 -1.1377e-06
20:52304129 C T 0.204031 4.0021e-05
20:52306922 G T 0.123900 -2.1963e-05
20:52310039 T C 0.452883 1.0051e-04
20:52312572 T C 0.265911 4.3673e-05
20:52325706 T G 0.698356 -1.5582e-04
20:52343503 T C 0.046145 -6.2995e-05
20:52348096 A G 0.738574 -1.4905e-04
20:52349380 A G 0.889803 -2.1485e-04
20:52353308 A G 1.390071 -3.9949e-05
20:52356716 T C 1.361983 -3.0287e-05
20:52356767 C A 0.351356 3.6692e-05
20:52358193 T C 0.028374 8.0031e-06
20:52364760 G T 0.421406 7.7611e-05
20:52367984 C T 0.763592 -1.2989e-04
20:52369090 A C 1.276233 -1.0707e-05
20:52371343 A G 0.180068 -1.0394e-05
20:52377593 G T 0.278635 -2.0308e-06
20:52378124 T C 0.532255 1.4992e-05
20:52380892 A G 0.198484 -1.1460e-05
20:52384317 C T 0.350684 -2.6639e-06
20:52384462 T C 0.526623 1.1005e-05
20:52384747 T C 0.897843 -1.2561e-05
20:52396339 A G 0.406907 -3.8697e-05
20:52399603 G A 0.879508 -2.2056e-06
20:52400444 A G 0.093948 -1.2896e-04
20:52407781 C T 1.325841 -5.1921e-06
20:52409008 G A 0.841679 5.9144e-05
20:52410681 T C 0.072218 3.2993e-05
20:52411383 T C 0.325465 1.6139e-05
20:52413734 T C 0.771470 4.6116e-05
20:52415346 T C 0.762200 6.0112e-05
20:52418987 C T 0.682462 -1.4034e-05
20:52426726 A G 0.071410 1.1333e-04
20:52429294 C T 0.735974 3.2850e-05
20:52431584 T C 0.035190 7.4868e-05
20:52436634 C T 0.276149 3.6447e-05
20:52439542 C T 0.072831 4.4523e-04
20:52439982 T C 0.039962 -1.5881e-05
20:52447303 G A 1.176686 -2.4929e-07
20:52447689 G A 0.084003 -3.6021e-05
20:52451483 T C 0.111297 -2.7286e-05
20:52460955 G C 0.097895 -5.7559e-05
20:52465203 C G 0.749415 8.6516e-05
20:52468966 C T 1.019559 -5.7795e-05
20:52474778 G T 0.763346 3.7267e-06
20:52477168 A C 0.116016 2.4792e-05
20:52480241 G A 0.782869 -2.9667e-05
20:52486279 A C 0.409439 1.1498e-04
20:52486286 C T 0.231370 -1.0462e-05
20:52489408 T C 0.036271 3.9313e-05
20:52492229 T C 0.556059 -1.6714e-05
20:52493399 C T 0.748821 -3.2148e-05
20:52493794 T C 0.070128 -8.1417e-05
20:52494689 A G 0.204762 -3.7820e-05
20:52495788 A C 0.042273 5.8153e-06
20:52501205 G A 0.042753 2.1222e-05
20:52509916 T C 0.042377 2.2977e-06
20:52514473 A C 1.161369 3.0656e-05
20:52515516 T C 0.184680 1.8620e-06
20:52516748 A G 0.358724 -9.8778e-05
20:52519287 T C 0.506386 -4.2933e-05
20:52521720 G A 1.555011 1.7437e-05
20:52525003 T C 0.096856 1.7843e-05
20:52526962 T C 0.074084 1.0643e-04
20:52527330 A G 0.031000 -2.5356e-05
20:52528106 T C 1.466947 4.5440e-05
20:52528220 T G 0.749142 1.7100e-05
20:52528980 C T 0.056122 -1.4688e-05
20:52529227 T C 0.920794 1.6606e-05
20:52531696 C T 0.291488 -1.9192e-05
20:52532637 C G 0.903497 9.6297e-06
20:52537804 A G 0.181649 -5.7460e-05
20:52538473 G A 0.171097 -8.4772e-05
20:52540606 C T 1.073335 -3.1630e-05
20:52542598 A G 0.057726 -1.0879e-04
20:52543609 T C 0.027553 8.9355e-06
20:52546889 G A 0.829780 -2.6372e-05
20:52550194 G A 0.081728 6.2211e-05
20:52551750 T C 0.331852 3.2863e-05
20:52556962 T C 0.444379 -2.8149e-05
20:52557187 A G 1.132316 4.3999e-05
20:52558687 G C 0.029218 -1.3168e-05
20:52558697 T C 0.036739 6.6165e-05
20:52560126 G A 0.826790 1.9083e-06
20:52560643 T C 0.083328 1.8118e-05
20:52560784 G A 1.115461 3.7037e-05
20:52561372 G A 0.434116 -3.5389e-05
20:52561469 G A 0.269164 5.0293e-05
20:52561867 G A 0.043470 2.8780e-05
20:52564499 T C 0.691430 1.2985e-04
20:52565526 C T 1.024729 4.5677e-05
20:52567728 G A 0.392476 -2.1308e-05
20:52573971 G T 0.357364 3.0579e-04
20:52575123 G C 0.039170 -2.8970e-05
20:52598607 G A 0.620325 -7.0962e-05
20:52604647 T C 0.078843 -3.9293e-05
20:52605998 G A 0.055827 -6.0896e-06
20:52610496 G C 0.332135 -1.7184e-05
20:52611540 A C 0.203590 1.4498e-05
20:52612549 T C 0.079385 -4.1883e-05
20:52618735 T G 0.384654 -8.7341e-06
20:52625941 T C 0.159500 -1.5957e-05
20:52634850 G A 0.330125 -2.8161e-05
20:52635867 T C 0.727772 -2.1471e-05
20:52645166 G A 0.091462 4.2710e-05
20:52666885 C T 0.164352 9.9265e-05
20:52667252 A G 0.126841 1.1786e-04
20:52674615 G A 1.246327 -3.3967e-05
20:52675188 T G 0.869998 -1.6601e-04
20:52677557 C T 0.047891 3.8564e-06
20:52679492 G C 0.690186 -5.8331e-05
20:52681923 A G 0.337363 -1.0356e-05
20:52685084 C T 1.194200 3.9601e-05
20:52688306 T C 0.873552 3.4291e-05
20:52688451 G A 1.315208 1.0725e-04
20:52691432 A C 0.056671 3.3870e-05
20:52698230 T C 0.055041 -1.0089e-04
20:52702501 C T 0.020010 3.8212e-05
20:52703243 A G 0.043740 -6.0871e-05
20:52703603 G T 1.398182 7.6030e-05
20:52704531 A C 0.029257 1.6892e-05
20:52705330 T C 1.384758 -2.6513e-06
20:52706625 G C 0.129691 -1.5073e-05
20:52707225 G C 0.354576 1.8682e-05
20:52710392 G A 1.434606 6.7233e-06
20:52711023 C T 0.068927 -2.3743e-05
20:52711324 T C 0.608030 2.5479e-05
20:52715147 A G 0.741453 -9.7346e-06
20:52715683 A G 0.025567 2.2822e-05
20:52716084 C T 1.444765 7.4744e-05
20:52718555 G A 0.224879 5.5886e-05
20:52721956 G A 1.342355 1.7922e-05
20:52730530 C T 0.599565 3.6512e-05
20:52736600 C T 1.847677 -8.1695e-06
20:52738571 T C 0.741602 -4.9370e-05
20:52741630 C T 0.037349 7.7694e-05
20:52742590 G A 0.391980 -1.0814e-05
20:52744525 C T 0.305036 -1.6578e-04
20:52746724 G A 0.184372 5.8738e-05
20:52748686 T C 0.030692 5.5678e-05
20:52751545 T C 0.286918 6.9832e-05
20:52762509 A G 1.125270 1.4682e-04
20:52763184 C T 0.229637 3.2119e-05
20:52771261 A G 0.353164 -4.4758e-05
20:52775318 T C 0.425369 3.6082e-04
20:52781091 T C 0.209831 -5.5948e-05
20:52782438 G T 0.331284 -1.6676e-05
20:52784478 A G 0.486577 1.0165e-05
20:52784524 G C 0.560499 1.3656e-05
20:52786219 A G 1.056317 5.5840e-04
20:52787584 T C 0.117149 -8.2958e-05
20:52788792 A G 0.121157 -4.8952e-05
20:52788925 A G 1.890316 5.3916e-05
20:52789301 A G 0.088843 -2.7737e-05
20:52789885 C A 0.054876 -7.4470e-05
20:52790005 A C 0.054126 -7.2982e-05
20:52790786 G T 1.846213 4.8300e-05
20:52791518 T C 0.787244 3.2124e-05
20:52792346 G A 0.258381 -3.5014e-06
20:52794044 T C 0.052409 -6.9219e-05
20:52795949 T C 0.387523 9.0150e-05
20:52799543 T C 1.212353 -2.1066e-05
20:52807262 G A 0.067281 -2.2690e-05
20:52810173 G A 0.057700 3.3582e-07
20:52811816 G T 0.268615 5.4855e-06
20:52812785 C T 0.051883 -6.2815e-05
20:52814015 C T 1.449040 -2.1533e-05
20:52814422 G T 0.122073 5.3258e-05
20:52817790 A G 0.492608 3.3539e-06
20:52821487 G A 0.043194 1.1635e-04
20:52821724 T G 0.043646 5.5285e-05
20:52821734 T C 0.041737 6.3385e-05
20:52822249 C T 0.214499 1.1467e-06
20:52822642 G A 0.592113 1.3814e-05
20:52822840 C T 0.652487 4.0349e-05
20:52823954 A G 0.033428 5.2893e-05
20:52827415 T C 0.081030 4.7390e-05
20:52828158 T G 0.122238 1.0498e-06
20:52833752 T C 0.105954 4.1535e-05
20:52842271 G C 0.056083 -2.3297e-05
20:52843799 A G 1.044405 -6.5464e-05
20:52844692 T C 0.079599 -4.2230e-05
20:52844986 T C 0.058277 4.3970e-05
20:52847652 A G 0.027780 9.2096e-08
20:52849674 A G 0.420231 4.2495e-07
20:52871764 A G 0.128191 2.1852e-05
20:52873182 C T 0.369100 -9.8577e-05
20:52882459 A G 0.019913 -3.4410e-05
20:52895825 G A 0.426381 8.7308e-07
20:52906623 T C 0.087395 5.0755e-05
20:52911113 A C 1.950754 4.7168e-05
20:52914728 G A 0.094484 3.3075e-06
20:52920165 C T 0.822931 -2.1265e-05
20:52930545 T C 0.066181 9.1186e-05
20:52931059 A G 0.027128 -3.8120e-05
20:52931326 C T 0.097606 3.9698e-06
20:52941241 C T 0.030825 -1.5122e-05
20:52945864 T G 1.174410 5.4823e-05
20:52946304 T C 1.204940 6.7596e-05
20:52948924 T C 0.071825 -7.0011e-05
20:52949953 G A 0.225242 -2.2476e-05
20:52950439 T C 0.719142 2.4171e-05
20:52951841 G T 0.025768 6.4709e-06
20:52967173 A G 0.772233 -7.0790e-05
20:52971851 T C 0.533206 4.2985e-06
20:52974466 C G 0.056278 3.6463e-06
20:52975446 T C 0.436333 4.4791e-05
20:52979157 T C 0.099486 3.7336e-04
20:52982785 A G 0.208845 1.8426e-05
20:52985158 G T 0.227884 3.8556e-05
20:53000558 C T 0.202561 4.9728e-05
20:53018775 A G 0.024100 -2.6546e-05
20:53019035 G A 0.040380 3.1128e-05
20:53019632 C A 0.133787 -2.7067e-05
20:53025349 C T 0.084714 -6.6530e-05
20:53029021 T C 0.208423 3.6606e-05
20:53040386 A G 0.046177 -5.1489e-06
20:53041094 C T 0.023924 -7.9141e-05
20:53045630 C A 0.460524 3.7355e-05
20:53048240 C T 0.274058 5.3890e-05
20:53055836 C A 0.382402 1.2450e-05
20:53057466 T G 0.203934 -4.1554e-06
20:53060259 A C 0.458170 1.3771e-05
20:53062061 A G 0.031536 -3.8226e-05
20:53067927 G A 0.041828 -1.1062e-05
20:53070074 A G 0.065528 -3.2832e-06
20:53075143 G A 0.122053 8.9845e-06
20:53079440 C T 0.051487 -5.9039e-05
20:53087069 A G 0.106052 1.0017e-04
20:53089148 A G 0.067875 5.6667e-06
20:53090283 T C 0.211139 -3.1435e-05
20:53106767 T C 0.045989 3.1859e-05
20:53110656 G A 0.229445 -4.4943e-05
20:53111805 A G 0.107506 1.4781e-05
20:53120413 G A 0.306302 -2.8437e-06
20:53124426 C G 0.202480 -2.5134e-05
20:53125015 G A 0.161995 -4.5774e-05
20:53127862 C A 0.043883 -8.9627e-05
20:53136309 A T 0.143573 2.0483e-05
20:53138260 G A 0.039773 2.7623e-05
20:53140534 C A 0.210542 -4.0581e-05
20:53160657 T C 0.231568 -3.5400e-05
20:53162273 A G 0.069167 -5.0957e-06
20:53165612 T C 0.102011 -4.7405e-05
20:53168132 C T 0.076749 2.1848e-04
20:53173157 C A 0.257080 -5.0122e-05
20:53173565 C G 0.099174 -9.9781e-06
20:53178707 A C 0.153647 -4.8006e-05
20:53193394 G A 0.027034 6.7534e-05
20:53195455 T C 0.088372 -1.8391e-04
20:53195680 C T 0.261374 1.0003e-05
20:53211040 T C 0.409987 -1.2597e-05
20:53218996 T C 0.169685 -1.7913e-05
20:53219079 G A 0.460358 6.3945e-05
20:53222865 T C 0.382528 -8.4776e-06
20:53223171 C T 0.532034 2.6405e-05
20:53238420 C T 0.575089 7.0729e-05
20:53239568 T C 0.144511 -5.9419e-05
20:53247455 A C 0.060585 -6.1327e-06
20:53247682 G A 0.170756 -5.1953e-05
20:53249231 C T 0.105331 -1.0181e-04
20:53255273 T C 0.024927 2.8243e-06
20:53255625 A G 1.549892 5.4804e-05
20:53257989 T G 0.946559 3.3999e-06
20:53260343 G A 0.112063 -5.9870e-06
20:53260486 A G 0.441302 8.2904e-05
20:53262327 A G 1.391977 7.7964e-05
20:53265636 A G 1.533047 3.8092e-05
20:53267111 G C 0.062078 -8.2207e-05
20:53267593 A G 0.766007 2.0719e-05
20:53267635 G C 1.069806 8.0719e-06
20:53268272 A G 0.888203 2.2301e-05
20:53274049 C G 0.083526 1.4757e-04
20:53275272 G C 0.255084 5.5848e-06
20:53279490 C T 0.166023 3.6292e-05
20:53281908 G A 1.717652 2.4397e-05
20:53288595 A G 0.578711 4.0292e-05
20:53299581 A G 0.845690 -1.6964e-05
20:53301836 G A 0.642857 -8.3471e-05
20:53319721 C T 1.889865 2.2122e-05
20:53319941 G A 0.046096 -1.7826e-05
20:53322671 G T 1.633980 -5.8687e-06
20:53325604 A G 0.124543 8.8904e-05
20:53325815 G A 0.957273 3.6470e-05
20:53334802 T C 0.056528 -4.6023e-05
20:53335874 T C 0.149022 -3.8080e-05
20:53337294 G A 0.094929 -6.5645e-05
20:53351694 A G 0.155816 -3.9777e-05
20:53356603 C T 0.082660 8.9748e-05
20:53357605 C T 0.026661 -1.3627e-04
20:53361161 T C 0.371359 -1.3689e-05
20:53365863 A G 0.127720 3.8437e-06
20:53374191 T C 0.024184 -8.3562e-06
20:53383068 G A 0.164212 -4.0375e-05
20:53383951 A G 1.880926 4.2187e-05
20:53390501 A G 0.122384 -1.1651e-06
20:53391557 A G 1.937665 1.3145e-05
20:53391740 A G 0.049874 -7.6823e-05
20:53414539 G T 1.088898 1.2197e-05
20:53414696 T C 0.055093 -6.9698e-06
20:53419192 G A 0.097509 2.5772e-05
20:53420333 A C 0.183002 7.4273e-05
20:53420649 T C 0.817433 -9.1679e-06
20:53420833 A G 0.031192 1.3799e-06
20:53421031 C T 0.516873 -9.2032e-06
20:53421198 T G 0.058102 -1.5643e-05
20:53421563 A G 0.618066 2.6125e-05
20:53421618 T C 0.381317 4.8517e-07
20:53421839 C T 0.050407 -3.2068e-06
20:53422275 G A 0.029721 -3.4000e-05
20:53423796 A G 0.471744 2.6922e-05
20:53426067 A T 0.051033 2.5571e-05
20:53426923 T G 0.718249 -8.8592e-06
20:53429576 T C 0.246976 5.2986e-05
20:53438469 A G 0.057197 -1.4697e-04
20:53440194 A G 0.786576 -4.3791e-06
20:53440645 T C 0.039997 4.1204e-05
20:53441234 G C 0.410945 1.3420e-05
20:53441316 G A 0.676694 1.7298e-04
20:53442184 A G 0.578137 7.3979e-05
20:53442484 C T 0.154141 2.5424e-05
20:53458835 G A 0.068203 2.6590e-05
20:53459925 A G 0.143440 1.2584e-05
20:53462975 T C 0.058966 -2.8824e-06
20:53464669 G A 0.555822 7.3792e-05
20:53465603 A G 0.043694 1.5150e-04
20:53472568 T G 0.084964 -4.1980e-05
20:53495732 C T 1.528077 -3.2734e-05
20:53503452 A G 1.361006 -5.6875e-05
20:53505014 A G 0.073792 -6.5397e-04
20:53505900 G T 0.075039 1.4006e-05
20:53506006 T C 0.059245 1.0357e-05
20:53511601 C T 0.170766 7.8428e-05
20:53513727 G A 1.530749 -1.8799e-05
20:53527348 C T 0.166887 -8.8279e-05
20:53548068 G A 0.036505 -1.0578e-05
20:53553032 A G 0.085110 -2.5542e-05
20:53554168 C T 0.066866 -6.8974e-05
20:53555183 A G 1.257080 4.5860e-05
20:53555547 C T 0.640932 -1.0225e-05
20:53555620 G A 0.821136 7.1349e-06
20:53565531 T C 0.020328 5.9234e-05
20:53580223 T C 0.177783 3.8942e-05
20:53582336 T C 0.086989 -4.2997e-05
20:53584135 A G 1.804749 1.6507e-05
20:53585411 C A 0.068800 2.0958e-05
20:53596228 G A 0.076087 2.6713e-05
20:53597933 A C 0.112215 -8.8816e-06
20:53598881 T C 0.578302 3.3939e-05
20:53603939 C T 0.237602 -4.8423e-06
20:53606970 G A 0.545436 2.1644e-05
20:53607991 T C 0.092088 -3.8685e-05
20:53610093 A G 0.050228 -2.1174e-04
20:53612140 A G 0.586637 1.8283e-05
20:53613391 C T 0.035109 -2.9463e-05
20:53619811 T C 1.488427 8.4096e-05
20:53620423 T G 0.169535 4.9420e-05
20:53620504 C G 0.123134 -8.8423e-05
20:53620586 T C 1.144754 2.1555e-05
20:53623313 T G 1.699924 -9.3189e-07
20:53625254 C T 0.170022 1.0246e-04
20:53628079 C A 0.083675 2.9966e-05
20:53631791 C A 0.053659 1.6271e-05
20:53632316 T C 0.061906 -1.5969e-06
20:53632667 C T 0.154806 8.1877e-06
20:53644367 G A 1.718515 -1.0993e-05
20:53647282 A G 0.171525 9.4252e-05
20:53649168 G A 0.069703 -1.5335e-05
20:53650008 C G 0.079774 6.7219e-05
20:53651581 C T 0.099791 2.6467e-05
20:53655115 G A 0.103916 -7.1843e-05
20:53662089 C T 0.077768 6.1029e-05
20:53665274 G A 1.716409 -1.0180e-05
20:53671315 A C 0.060186 -1.1569e-05
20:53671976 A C 0.025846 3.6730e-05
20:53673109 G T 1.560191 -7.4162e-05
20:53674658 T G 0.036894 -3.7502e-06
20:53683585 A G 0.059611 -6.3940e-06
20:53687119 T C 0.079829 1.6614e-05
20:53690621 G A 0.051857 -2.5289e-06
20:53701096 G A 1.964676 -2.2295e-05
20:53704256 A G 0.035298 1.4353e-05
20:53705651 A C 0.079897 1.1106e-05
20:53705933 G C 0.038099 -7.5509e-05
20:53707375 A G 0.037002 1.5787e-05
20:53708625 T C 1.489070 -1.2134e-04
20:53711330 T G 1.525929 -1.1954e-04
20:53720871 A G 0.285357 1.4940e-03
20:53746962 G A 1.746030 1.6142e-05
20:53755130 T G 0.100956 -3.8284e-05
20:53757741 T G 0.125750 1.7399e-05
20:53764513 A G 0.108700 -2.2103e-05
20:53772532 C T 1.013084 -4.8990e-06
20:53774922 A G 0.032458 1.7849e-05
20:53777285 G C 0.142881 3.1652e-05
20:53778867 T C 1.799026 -7.1238e-06
20:53790902 C T 1.248024 -1.2334e-05
20:53803405 G A 0.117097 -9.6279e-06
20:53804406 G A 0.127467 6.8628e-06
20:53827978 C T 0.075775 -3.6768e-05
20:53831656 C T 0.365296 2.6340e-05
20:53843132 T C 0.032883 7.7106e-05
20:53843837 G A 1.952930 -3.4883e-07
20:53846512 A G 0.183463 -9.7303e-06
20:53851626 T C 0.690235 3.1937e-05
20:53856024 G A 0.150415 -8.9745e-05
20:53867433 A C 0.082153 -3.1635e-05
20:53868187 C T 0.050705 -1.0162e-05
20:53873065 A G 0.056911 7.6314e-05
20:53874301 T G 1.219062 -2.2067e-05
20:53875809 G A 0.095698 5.1306e-05
20:53876131 T C 0.072114 -2.9671e-05
20:53878373 A G 0.240014 -1.4743e-05
20:53882279 T C 0.089096 1.2430e-05
20:53882657 T G 0.127805 6.1724e-05
20:53883417 T C 1.508467 -8.4817e-05
20:53904483 A G 0.049884 1.7999e-05
20:53909318 A G 0.111031 -2.1897e-06
20:53912179 G A 1.764923 -1.3254e-05
20:53914948 T C 0.070173 -4.5495e-05
20:53937355 T C 0.032506 -5.6119e-05
20:53958065 T C 0.041682 -2.0397e-05
20:53962515 G C 0.132618 3.5142e-05
20:53974654 G T 0.235947 1.2554e-05
20:53986364 T C 0.202603 6.6356e-06
20:53988543 G A 0.043130 1.9644e-06
20:54000914 C T 0.099658 -3.7899e-05
20:54006155 C T 0.293487 2.3744e-05
20:54009670 G A 1.426875 -2.7161e-05
20:54018485 A C 0.145260 -6.3463e-05
20:54023649 A G 0.238430 8.2737e-05
20:54027011 C A 0.144436 -7.7121e-05
20:54034601 C T 0.053831 5.9512e-05
20:54037550 T C 0.048083 4.0389e-05
20:54038674 C T 0.115938 -3.5097e-05
20:54042600 T C 0.043425 1.1648e-05
20:54054720 C T 0.186683 7.9616e-05
20:54055895 C A 1.895013 3.5317e-05
20:54057274 G A 1.408679 -6.1002e-05
20:54059770 T C 0.033246 -9.8544e-05
20:54062197 G A 0.050170 3.7402e-05
20:54063326 T A 0.030685 -7.0611e-06
20:54064657 G T 0.485227 4.7912e-05
20:54065294 T C 0.190889 2.0190e-05
20:54065552 C T 0.072539 -4.5675e-05
20:54066409 A G 1.351706 -4.6504e-05
20:54085557 A C 1.364404 -2.0712e-05
20:54085931 C T 0.377322 1.1900e-04
20:54087593 C A 1.132193 3.5255e-05
20:54087818 A G 0.448216 5.2667e-05
20:54090065 G T 0.255882 2.0083e-05
20:54092210 G A 1.247700 9.8099e-06
20:54095819 C T 0.047557 8.5662e-05
20:54097657 C T 1.211873 -8.5795e-06
20:54098080 G T 0.259089 -7.7928e-05
20:54099168 G C 0.703134 -1.0728e-04
20:54100590 T G 0.045479 -2.6555e-05
20:54102655 C T 0.080586 -5.3496e-05
20:54106340 C T 0.709122 5.2862e-06
20:54106374 T G 0.315523 3.9104e-06
20:54108020 G A 1.036288 -2.4127e-05
20:54108245 A G 0.075840 -1.3028e-05
20:54118985 T C 0.390737 -8.6550e-07
20:54119836 T C 0.050721 -1.2406e-05
20:54123575 T C 0.116016 -2.2763e-05
20:54124458 G A 0.746153 -1.2171e-04
20:54128221 C T 0.024356 -5.8717e-05
20:54129736 A C 0.305169 -2.0808e-05
20:54131300 T C 0.031205 -5.3849e-06
20:54132922 A G 0.394648 -1.2907e-04
20:54138428 G A 0.337159 -2.9779e-05
20:54139226 C T 0.437310 -3.6601e-05
20:54141352 C T 0.302141 -6.1218e-05
20:54141628 A G 1.878245 -2.6632e-05
20:54142771 G C 0.253383 -4.3805e-05
20:54143137 A G 0.325864 -4.4673e-06
20:54147462 A G 0.439725 1.0124e-04
20:54148041 C T 0.197864 -3.5169e-05
20:54148927 G A 0.027819 1.4616e-05
20:54151672 A G 0.054843 -3.3136e-05
20:54154267 A G 0.645441 3.9846e-05
20:54156698 T C 0.116870 -2.8858e-05
20:54160891 T C 0.217689 2.4241e-05
20:54164502 T C 0.069991 9.5923e-05
20:54173102 C T 1.110012 8.3883e-05
20:54181347 A C 0.312089 4.9023e-05
20:54183365 A G 0.037492 -5.9939e-05
20:54186806 A G 0.027888 4.5408e-05
20:54196341 C T 0.651689 -4.0687e-05
20:54196602 G A 0.079846 1.0120e-05
20:54198672 G A 0.154391 3.7494e-05
20:54199048 C T 0.256801 -2.1849e-05
20:54205099 T C 0.224801 -1.3149e-05
20:54205488 T C 0.052438 2.3978e-05
20:54215235 A C 0.195362 8.3354e-06
20:54216994 C A 0.068839 4.2999e-05
20:54217118 G A 0.200399 1.1164e-05
20:54217637 G T 0.090005 -1.8322e-04
20:54218082 C T 0.036982 2.3153e-05
20:54220246 C T 0.104870 3.6566e-05
20:54222403 C T 1.390555 2.7371e-06
20:54222758 G T 0.050958 -4.8919e-05
20:54225580 G A 0.053198 -5.9605e-06
20:54228234 A G 0.035732 -9.4333e-06
20:54232255 A G 0.069294 -2.2334e-04
20:54233507 T C 0.595407 2.7353e-05
20:54236463 G A 0.067865 -6.7084e-06
20:54237396 G A 0.080229 2.2267e-05
20:54237646 C T 0.022026 5.9385e-06
20:54238237 A G 1.172012 -1.0278e-05
20:54239949 C A 0.456765 5.6159e-07
20:54240992 C T 0.109869 -3.6180e-05
20:54244635 T C 0.064655 -6.7571e-05
20:54252894 A C 0.201181 4.0636e-05
20:54259741 G A 0.863633 4.0666e-05
20:54261561 G A 0.582226 3.9037e-06
20:54272748 G T 0.055158 -9.3229e-05
20:54273528 T C 0.558191 8.5411e-06
20:54291926 A G 0.926399 1.3352e-05
20:54293925 T C 0.053665 5.0896e-06
20:54297446 G T 0.168714 1.3526e-05
20:54315629 A G 0.072072 -1.2432e-05
20:54318638 G C 0.052802 4.0098e-05
20:54320076 T C 0.083211 -1.1356e-04
20:54320491 A G 0.043100 -2.2830e-05
20:54320731 C T 1.106610 4.2636e-05
20:54321635 T C 0.623645 5.3843e-05
20:54325874 T C 0.174891 -3.2208e-05
20:54328244 A G 0.175196 1.2123e-05
20:54328579 A G 0.997790 2.3790e-05
20:54331809 G A 1.364057 2.3011e-05
20:54335007 A G 0.091274 -5.5814e-07
20:54336938 A G 0.037274 2.8260e-05
20:54342832 T G 0.465512 -8.6562e-06
20:54344071 G A 1.401334 2.6852e-05
20:54344635 T C 0.175404 5.0325e-05
20:54345776 A G 0.279972 3.0179e-05
20:54347434 C A 0.286434 1.4894e-05
20:54347501 G A 0.042565 -2.1755e-05
20:54350419 G A 0.175741 -7.3735e-05
20:54352456 A G 0.038310 -1.2482e-04
20:54354475 C G 0.066109 -4.3183e-05
20:54355399 G C 0.411954 1.1982e-04
20:54356401 A G 0.596848 -8.5940e-07
20:54361433 A G 0.027878 -1.0605e-05
20:54364737 A G 0.073133 -4.6340e-05
20:54371807 C A 1.661118 9.9442e-05
20:54377395 G A 0.069920 4.9904e-05
20:54377513 T C 0.779230 8.0749e-06
20:54381260 T C 0.379315 -4.4037e-05
20:54392461 G A 1.125708 1.4795e-05
20:54393796 C A 0.733787 4.7181e-05
20:54407839 A G 0.024486 3.6832e-06
20:54409131 T C 1.339512 2.3037e-05
20:54414612 T C 1.321381 2.8331e-05
20:54421129 C T 0.895510 3.5560e-05
20:54433455 T C 0.097379 -5.9174e-05
20:54440986 C T 0.066921 -4.3082e-05
20:54447735 C T 1.096412 7.9532e-05
20:54451586 G A 1.945046 -4.4595e-05
20:54452677 A G 0.079969 -5.9216e-05
20:54453943 C A 1.581298 8.3284e-05
20:54462393 C T 1.458255 5.0044e-05
20:54465778 G A 0.026209 1.2200e-04
20:54466370 T G 0.049082 2.2539e-05
20:54482244 T C 0.473451 -2.1196e-05
20:54482847 A G 0.089797 -7.0196e-05
20:54493281 A G 0.387069 1.1481e-05
20:54495683 G A 1.475795 3.4480e-05
20:54497014 C T 0.035483 1.9780e-05
20:54498055 G A 0.601003 -1.4525e-04
20:54500551 A G 0.072851 1.3578e-04
20:54502592 C T 0.040309 -4.6068e-05
20:54502795 T C 0.022321 -5.1833e-05
20:54504096 A G 1.953628 -4.6771e-05
20:54508679 C T 0.073851 1.4097e-05
20:54509743 G T 1.524455 -1.6323e-05
20:54511681 A G 0.071455 1.0155e-04
20:54513129 A G 0.058622 -1.5887e-04
20:54514837 G A 0.864574 3.4455e-05
20:54515066 A G 1.606917 -9.9725e-06
20:54528147 C T 0.458008 -7.0721e-06
20:54531501 C A 0.087548 1.9606e-04
20:54532702 C A 0.058391 7.1028e-07
20:54534018 A G 0.044837 8.4346e-06
20:54534363 T C 0.162697 -4.2703e-05
20:54536701 A C 0.204388 -4.8630e-06
20:54538907 C T 0.043123 3.5605e-05
20:54544294 A G 0.051442 8.1703e-05
20:54545112 A G 0.671111 -6.0566e-05
20:54545125 T C 0.046430 1.9723e-06
20:54545970 C T 1.071267 2.4601e-05
20:54546143 G A 1.947743 -9.1722e-05
20:54546699 C T 0.039137 5.3542e-05
20:54547988 T C 0.066992 9.5365e-05
20:54551157 C A 0.024885 6.3706e-05
20:54557128 T G 0.063497 -6.9537e-05
20:54557987 A C 0.048251 2.2662e-05
20:54558113 G A 0.361496 9.8053e-06
20:54562952 G A 0.062101 -1.0987e-05
20:54564314 A G 0.038381 5.5819e-05
20:54564500 T C 1.831068 -3.9076e-06
20:54572270 T G 0.045083 9.3971e-05
20:54577993 G A 0.090186 9.4103e-06
20:54589248 C T 0.055804 -3.8471e-05
20:54614597 C T 0.574547 -3.0654e-05
20:54615473 A C 0.404723 5.6430e-05
20:54618369 T C 0.402944 2.4378e-05
20:54636738 A G 0.032123 5.7271e-05
20:54640372 C T 0.027517 -8.6715e-05
20:54641505 A G 0.034853 -1.2740e-04
20:54648677 C T 0.480946 1.0201e-05
20:54652887 A G 0.092673 -2.6149e-05
20:54666776 A C 0.135341 -1.9608e-05
20:54680580 G A 0.047940 -1.2977e-05
20:54689207 A G 0.443707 4.4523e-05
20:54692637 T C 0.042996 -1.7566e-05
20:54697164 C T 0.114948 -8.4948e-06
20:54697855 A G 0.032062 4.2076e-05
20:54700919 C T 0.041542 -4.9574e-05
20:54708402 G A 0.035966 -9.4036e-05
20:54715388 T G 0.022947 -7.1932e-06
20:54715397 A G 0.039189 5.7841e-05
20:54717710 A G 0.090641 -3.1905e-05
20:54723273 C A 0.042837 9.2399e-05
20:54726631 T C 0.204956 2.6215e-06
20:54728695 T A 0.036336 -1.5142e-05
20:54731133 T C 0.035875 6.1944e-05
20:54735682 C T 0.074714 -4.9920e-05
20:54739777 G A 1.952885 -3.3939e-05
20:54744376 C A 0.126094 4.5293e-05
20:54749165 T C 0.277911 -4.8330e-06
20:54749386 T C 1.423210 -1.0225e-05
20:54750115 G C 0.240981 1.7993e-05
20:54751363 C T 1.038702 3.9011e-05
20:54754001 T C 0.054769 1.8533e-04
20:54755508 T C 1.198848 3.8381e-05
20:54759051 A C 0.039371 -2.7757e-05
20:54765921 A G 0.029186 -8.4075e-05
20:54773679 A C 0.024074 -2.9642e-05
20:54774615 C G 0.046976 1.0694e-04
20:54775688 C T 0.029978 -8.4955e-05
20:54777097 A C 0.594778 -1.1128e-04
20:54781248 A G 0.031386 -2.1451e-05
20:54790337 T G 1.865493 4.5203e-06
20:54793303 T C 0.037527 -5.5985e-05
20:54795295 G C 0.095286 1.5768e-05
20:54801372 A G 1.868966 -4.5498e-06
20:54805704 G A 1.221555 -2.1832e-04
20:54809305 A G 0.160616 4.9173e-05
20:54809462 A G 0.284584 -6.7740e-06
20:54811848 A G 0.025878 6.0097e-05
20:54813057 G A 0.029293 1.6394e-04
20:54813059 A G 0.075386 -4.8519e-04
20:54813533 C T 0.616690 -1.5533e-05
20:54813718 A C 0.390230 3.4875e-06
20:54815087 T C 0.151885 -1.0872e-05
20:54821008 C T 0.485123 -4.6387e-05
20:54823805 A C 0.165696 -2.5171e-04
20:54824029 A G 0.163502 -2.9686e-04
20:54825592 C G 0.045645 -2.3526e-05
20:54828329 G T 0.238131 -9.2794e-05
20:54829609 A G 0.755673 -2.6978e-05
20:54832013 A G 0.034720 9.1070e-06
20:54838103 C T 0.035762 1.7193e-05
20:54843394 A C 0.133053 -2.5356e-05
20:54845753 C T 0.110667 1.3820e-05
20:54845796 A G 1.317035 6.5080e-05
20:54850686 G T 0.445801 -1.0709e-05
20:54854537 A G 1.467651 7.5649e-06
20:54864630 T C 0.088255 2.3653e-05
20:54866390 C T 0.025044 3.0597e-05
20:54870769 A C 0.210351 -2.3756e-05
20:54877647 C T 0.048040 -1.7167e-05
20:54880396 T C 0.168935 -8.9317e-05
20:54886900 G A 0.086532 2.8353e-05
20:54890976 C A 0.508583 -6.4689e-05
20:54901087 A G 0.327847 -3.9951e-06
20:54907425 G C 0.044256 -6.3117e-05
20:54921689 A G 0.066356 8.0972e-06
20:54926538 A G 0.026729 1.4479e-04
20:54927962 C T 0.047648 -4.8291e-05
20:54931289 G A 0.475039 -4.2896e-05
20:54938995 T C 0.185326 -5.1430e-05
20:54941140 T C 0.332096 -2.3818e-05
20:54947050 G T 0.072838 -1.5094e-05
20:54953284 G T 0.039027 6.5655e-05
20:54953745 A G 0.066467 1.6218e-05
20:54961463 C T 1.681942 -1.2731e-05
20:54963007 T C 0.030085 8.0043e-07
20:54963961 A G 0.387400 -4.9503e-05
20:54964361 A G 0.529411 -4.1085e-05
20:54964711 A G 0.071631 6.5736e-05
20:54964821 C T 0.074782 2.4696e-05
20:54965988 G C 1.359772 -1.1252e-04
20:54967709 T C 0.064610 -5.8866e-06
20:54967893 T C 1.976504 9.1438e-05
20:54968038 G A 0.146117 -9.7496e-06
20:54971386 T G 0.997605 -9.4954e-05
20:54974640 G A 0.894068 1.7061e-04
20:54975770 G A 0.027005 5.5106e-05
20:54978835 A G 0.040546 -2.8916e-05
20:54979035 A G 0.196745 2.4517e-06
20:54979171 T C 0.472211 -1.0064e-05
20:54979492 T C 0.074026 -1.2361e-05
20:54984768 T G 0.173385 1.0150e-05
20:54989365 T C 0.204398 2.2343e-06
20:54996191 T G 1.853337 -2.6246e-05
20:54997400 C T 0.320836 -1.3203e-04
20:55005899 T C 0.119635 -1.0219e-04
20:55007935 T C 0.044503 -1.6842e-04
20:55009147 G A 0.024327 -6.3144e-05
20:55009854 G A 0.172846 5.3463e-06
20:55010400 T G 0.035921 -1.7221e-05
20:55012154 C G 0.298603 -8.3615e-05
20:55012461 A G 0.030435 -5.5169e-05
20:55017560 C T 0.422470 -1.0329e-03
20:55019250 C T 0.045960 -1.2973e-04
20:55021575 T C 0.159087 -1.3600e-05
20:55025762 A G 0.522933 -4.2462e-04
20:55026686 G A 0.068128 -3.8676e-05
20:55026741 G C 0.719622 -1.6186e-04
20:55031034 T C 0.637492 7.4418e-05
20:55031379 C T 0.026226 1.8174e-06
20:55035994 C T 0.664321 5.0531e-05
20:55039543 G A 0.073380 -3.8782e-05
20:55059910 G A 0.041682 -3.1986e-05
20:55062061 G A 0.058044 5.1864e-08
20:55062564 A G 1.575180 5.2108e-05
20:55066531 T C 0.042104 -2.4728e-05
20:55072993 A G 0.025606 -5.3330e-05
20:55085484 T C 0.163846 9.3227e-07
20:55087875 C T 1.969522 -4.4505e-05
20:55088404 G A 1.575641 5.0190e-05
20:55093990 A C 0.036615 6.7057e-05
20:55101085 A G 0.054584 7.6386e-05
20:55101462 C T 0.910531 -5.3362e-06
20:55108617 A C 1.243052 -1.1194e-05
20:55111747 A G 0.302212 9.6128e-05
20:55114913 G T 1.251715 -2.5085e-05
20:55115484 A G 1.319703 -1.9815e-05
20:55116737 T C 1.050954 -4.9133e-05
20:55121588 G A 1.960285 -4.7511e-05
20:55123743 A C 0.024132 -1.6435e-04
20:55126644 G A 0.076360 -5.4104e-05
20:55126914 T C 1.123361 -3.5602e-05
20:55128573 A G 0.111599 1.3812e-05
20:55132478 C T 0.695815 3.8047e-06
20:55134225 C A 0.145871 1.8625e-05
20:55136189 A G 0.130057 -6.9289e-05
20:55141524 C T 0.303010 2.2771e-05
20:55144039 C A 1.006456 3.2270e-05
20:55146893 A G 0.038667 -1.8456e-06
20:55147285 A G 0.210841 -1.2782e-05
20:55149183 T G 0.058670 -2.7426e-05
20:55149209 C T 0.041357 4.6830e-06
20:55149352 T C 0.753826 7.1423e-06
20:55149425 T C 0.835651 -6.1881e-06
20:55149477 G T 1.144027 -1.3817e-05
20:55149767 C T 0.233610 6.9981e-05
20:55150095 G A 0.027073 7.6783e-05
20:55150152 G A 0.899946 -2.8232e-05
20:55150261 A C 0.046872 -8.7738e-05
20:55151115 G T 0.237310 3.6400e-05
20:55155548 C T 0.020994 -9.4090e-05
20:55158541 C A 0.034360 3.9311e-05
20:55159740 A G 0.170766 2.5641e-06
20:55159933 T C 0.254253 -3.1149e-04
20:55162559 T G 0.254441 4.4095e-05
20:55168101 C T 0.441695 4.4306e-05
20:55183614 G A 0.397751 -2.3587e-05
20:55195469 C T 0.114270 -3.7271e-05
20:55195816 A G 0.292536 2.6120e-05
20:55213512 A G 0.039371 1.3022e-04
20:55215586 G T 0.022480 9.0384e-05
20:55217446 A G 0.610549 -1.1646e-04
20:55218701 T C 1.956358 -7.8681e-05
20:55222024 A G 0.297973 -1.8058e-05
20:55233110 G T 0.599779 -2.7880e-07
20:55242976 G C 0.153865 -7.8046e-05
20:55243824 C T 0.134251 2.7539e-04
20:55248669 C T 0.411610 9.1005e-06
20:55249210 T C 0.057969 2.2055e-04
20:55250817 C T 0.190376 -2.0072e-06
20:55251871 T C 0.105484 1.4632e-05
20:55255054 T C 0.554874 1.2837e-05
20:55256002 C T 0.033817 5.4512e-05
20:55256128 A G 0.062471 -2.5194e-04
20:55261030 A G 0.325744 -8.4500e-06
20:55268433 A G 0.025054 3.4641e-05
20:55272870 A G 0.108817 -4.3217e-05
20:55273504 T C 0.086483 -5.0782e-05
20:55274648 T C 0.101897 5.6708e-05
20:55276679 C T 1.378202 2.7135e-05
20:55276800 T C 0.032049 -6.8357e-06
20:55279345 T C 0.270420 1.0143e-04
20:55281968 A G 0.047959 -1.0155e-05
20:55282423 T C 0.027021 1.0366e-05
20:55282755 C G 0.344530 2.1575e-05
20:55282846 A G 0.027031 -9.7847e-06
20:55285396 C A 0.051796 -5.8209e-05
20:55286814 T C 0.186702 4.8442e-05
20:55289145 T C 1.573472 -5.2492e-05
20:55289160 A G 1.289969 5.4589e-05
20:55289772 A G 0.084386 1.2115e-05
20:55292029 A G 0.121349 -8.1523e-05
20:55292479 G A 0.926396 -5.3418e-06
20:55294098 G A 1.358250 1.2325e-05
20:55294330 T C 0.186751 -9.2128e-06
20:55294474 T G 0.021581 -1.3014e-04
20:55296245 G A 0.111037 1.8977e-05
20:55297630 A G 1.202438 6.0812e-06
20:55299384 G A 1.558474 6.1102e-05
20:55307132 G T 0.126753 5.5060e-06
20:55310052 A G 0.119947 -1.0374e-05
20:55311677 T G 1.499346 4.4470e-05
20:55312778 T G 1.270384 1.2007e-05
20:55313225 C T 1.203804 8.7400e-06
20:55317599 A G 0.165952 -6.7328e-06
20:55328342 G T 0.536656 1.0024e-05
20:55332654 A G 0.113988 -1.9320e-05
20:55333950 T G 0.308132 -5.8711e-05
20:55334992 A C 0.497915 2.6114e-05
20:55341949 G A 1.349470 1.0368e-05
20:55343100 G A 0.611925 -1.0593e-05
20:55345054 A G 0.657651 -3.5646e-07
20:55348292 C G 1.243097 1.7594e-05
20:55350656 T C 0.131076 -2.5385e-05
20:55352312 G C 0.097587 -2.0245e-04
20:55354424 C T 0.273682 -2.4814e-05
20:55355114 A G 0.042821 5.6425e-05
20:55355373 T C 1.201646 -1.2346e-05
20:55355481 T C 0.890683 7.0494e-06
20:55356803 G A 0.314027 -4.4106e-05
20:55358996 A C 0.069297 -4.6835e-05
20:55362831 A G 1.084058 -9.2574e-05
20:55362897 G A 0.510849 -4.3676e-05
20:55363939 A G 0.224567 -4.1286e-05
20:55369021 A G 0.028858 -4.1693e-05
20:55375403 C T 0.490388 1.8350e-04
20:55377495 A G 0.108551 -1.8589e-05
20:55382086 A G 1.290612 -1.0206e-04
20:55382739 C G 0.045006 -8.8290e-05
20:55385244 A G 0.637316 -2.9435e-06
20:55385795 G A 1.062893 -4.7577e-05
20:55386751 C T 0.963216 1.6999e-05
20:55387288 C T 0.890884 -4.7204e-06
20:55390948 G A 1.606362 2.7028e-05
20:55391326 C T 0.701715 1.6602e-05
20:55392543 G A 0.154540 -6.0750e-05
20:55394044 T C 1.301086 1.0321e-05
20:55395358 G A 0.198575 9.7031e-05
20:55395408 C T 0.254311 -3.6543e-05
20:55396424 T C 0.277810 4.0562e-05
20:55396599 T C 0.053419 7.9765e-06
20:55396657 G A 0.650777 -5.4202e-05
20:55401055 C T 0.141810 -1.2985e-05
20:55401509 C T 0.037810 -2.0916e-05
20:55404165 T C 0.122011 1.7400e-04
20:55404559 A G 0.425349 4.7407e-05
20:55407066 T C 0.070475 4.5820e-06
20:55407084 T C 0.799335 -2.0147e-06
20:55409093 A G 0.298054 -2.6239e-05
20:55409111 T G 1.966572 1.6919e-05
20:55410863 A G 0.031140 -1.0191e-05
20:55413462 A G 1.060475 3.7061e-05
20:55415844 T C 1.659926 -2.3393e-05
20:55418035 T C 0.373158 -4.5220e-06
20:55419501 A G 0.086431 8.2413e-05
20:55420923 T C 0.361463 -2.2346e-05
20:55421015 G A 0.699836 -3.7026e-05
20:55421185 T G 0.038949 -1.2172e-04
20:55421778 G A 0.788312 -4.4728e-05
20:55423697 T G 0.091634 -2.8029e-05
20:55425750 C T 0.061945 4.0020e-05
20:55425964 A G 1.887846 -4.4835e-05
20:55426819 C T 0.306415 1.0387e-04
20:55428489 C T 0.595527 8.0207e-05
20:55429824 A G 1.965605 4.0841e-05
20:55432128 G C 1.939330 6.1304e-05
20:55433175 T C 0.068937 8.8461e-05
20:55434683 T C 1.562551 -5.7858e-05
20:55437583 T C 0.779396 2.0290e-07
20:55440186 T C 1.688995 -2.1834e-05
20:55440943 A T 0.284773 2.8117e-05
20:55441072 G A 0.439848 -1.1594e-05
20:55443070 G A 1.206388 -1.1359e-05
20:55446901 G A 0.036086 -5.9101e-05
20:55450089 C T 1.818978 -4.2632e-05
20:55451608 T C 0.859147 1.9463e-06
20:55452138 A G 0.040403 -3.3954e-05
20:55452965 G T 0.096772 -3.3640e-05
20:55453688 A G 1.758902 1.6039e-05
20:55455325 C A 1.062276 -7.2752e-06
20:55464575 A G 1.671319 -1.7120e-05
20:55465350 G C 0.286412 9.7706e-06
20:55465434 G A 1.731148 3.9459e-05
20:55469427 C T 0.327961 -1.6974e-05
20:55470625 A G 1.005193 -9.2520e-06
20:55471930 A G 0.640539 5.0828e-05
20:55476433 T G 0.219163 -3.0184e-05
20:55478988 G A 0.303880 1.0043e-05
20:55481008 T C 0.083601 2.2245e-05
20:55481045 G A 0.045749 1.0845e-04
20:55482016 T G 0.130528 9.9284e-05
20:55490191 T C 0.423340 -3.0239e-05
20:55490472 A C 0.221795 1.3143e-05
20:55493007 G A 0.818309 -1.2358e-04
20:55493608 C T 0.144212 1.2899e-05
20:55498879 G A 0.324520 9.7591e-05
20:55502045 G A 0.104977 6.2978e-05
20:55502304 A G 0.099388 5.3756e-05
20:55503225 T C 0.039702 -1.6858e-05
20:55508611 G A 0.895561 4.4686e-05
20:55508872 A G 0.026492 5.5154e-05
20:55517482 G A 0.049465 -4.7613e-05
20:55518547 G A 0.129950 4.5810e-05
20:55525186 T C 0.050345 -1.0039e-04
20:55528415 T C 0.072948 -1.3682e-04
20:55530099 T C 0.040247 9.5223e-06
20:55538719 C T 0.050079 1.3066e-04
20:55540140 A G 1.129944 5.1534e-05
20:55546489 A G 0.068320 -4.6869e-06
20:55547696 A G 0.555053 -5.2775e-06
20:55549062 T C 0.120862 -1.2796e-04
20:55552810 C T 0.712303 2.6590e-05
20:55554123 C T 0.020237 1.1038e-04
20:55556233 A C 0.065158 4.9080e-05
20:55559778 T C 0.027164 -9.2537e-05
20:55560273 G C 0.405515 -1.2356e-04
20:55562256 G C 0.684351 4.6894e-05
20:55564545 T C 0.022678 -5.5233e-05
20:55564705 C T 1.203895 8.2517e-06
20:55566527 T C 0.048242 -1.2852e-04
20:55569945 G A 0.902657 3.0687e-05
20:55571286 C T 0.048949 1.6960e-04
20:55573225 C T 0.035752 1.3834e-05
20:55573876 A G 1.081913 -1.6702e-05
20:55574261 A G 0.054019 1.3525e-04
20:55578559 G A 0.027076 1.1077e-04
20:55579411 A G 0.152158 -9.7139e-06
20:55583631 T C 0.088775 -5.7249e-06
20:55589241 C A 0.980701 5.1062e-05
20:55592583 G A 0.156215 -6.5606e-05
20:55593127 T C 0.041539 6.1497e-05
20:55594141 A G 0.038332 1.1702e-04
20:55595393 A G 0.877836 4.8444e-05
20:55596124 A G 0.047109 4.4140e-06
20:55596268 C T 0.032753 4.1664e-05
20:55597304 A G 0.075801 5.3564e-05
20:55597506 T C 0.038147 -4.0091e-05
20:55604809 C A 0.028968 -1.2172e-04
20:55605315 C T 0.120979 8.4640e-05
20:55606163 A G 0.078531 -4.4326e-05
20:55610574 A G 0.031010 6.6562e-05
20:55614892 T C 0.148954 -2.3248e-05
20:55623190 T C 0.420659 1.3043e-05
20:55623627 C T 0.622529 -5.3116e-05
20:55635983 T C 0.038011 7.7512e-06
20:55638537 A T 0.875279 -1.1504e-05
20:55638750 C A 0.266359 2.7957e-05
20:55643488 C T 0.851543 2.6134e-05
20:55646448 C T 0.031993 -1.4768e-04
20:55646664 T C 0.088648 4.0789e-05
20:55647869 C T 0.180405 8.6421e-05
20:55648362 G T 0.497976 2.9273e-05
20:55649854 T C 0.378877 2.4139e-05
20:55650484 T C 0.058758 3.0042e-05
20:55651017 T C 0.064522 -2.5605e-05
20:55654026 G A 0.054259 2.1594e-05
20:55655768 A G 0.085539 -1.8714e-06
20:55656108 A G 1.208757 2.4201e-05
20:55657644 G A 1.478943 -3.1778e-05
20:55658823 G C 0.147419 1.1327e-05
20:55660567 T G 1.460261 -2.0522e-05
20:55661549 A G 0.781681 -7.3112e-06
20:55661610 C A 0.391869 1.2105e-06
20:55662873 T C 0.028803 -5.6537e-05
20:55663186 A G 0.361853 -4.5146e-05
20:55664349 A G 0.697132 -2.6560e-06
20:55665224 T C 0.613187 -1.7554e-05
20:55665695 G C 0.774878 4.9220e-05
20:55671381 T C 0.420503 1.0715e-05
20:55672544 A G 0.859102 -9.1006e-07
20:55679740 C T 1.619783 1.6946e-05
20:55683996 C T 0.148970 -1.1417e-05
20:55685085 G T 0.383275 8.2290e-05
20:55687418 T G 1.330103 -2.3334e-06
20:55687506 A G 0.447521 2.0045e-05
20:55689822 A C 0.053944 1.8789e-05
20:55690351 C T 1.095802 5.6101e-05
20:55690612 T C 0.064629 -7.8493e-05
20:55691348 C T 1.061303 2.8715e-05
20:55692082 C T 0.040666 5.9275e-05
20:55695703 T C 0.034908 5.3174e-05
20:55700904 G A 0.125127 1.8716e-04
20:55703713 T C 1.235388 4.3157e-05
20:55706197 A G 0.099882 1.4877e-05
20:55709233 T C 0.033613 -3.3421e-06
20:55715505 A G 1.102975 6.1734e-06
20:55716262 A G 0.040763 6.2233e-05
20:55717589 T C 0.060046 -2.2687e-05
20:55723697 G T 0.154352 1.2883e-04
20:55723784 T G 0.089300 -1.6504e-06
20:55727099 A G 0.028118 -6.2920e-05
20:55736931 C A 0.105850 3.3725e-05
20:55743450 A G 0.985047 9.2876e-06
20:55750204 T G 0.163872 1.0313e-04
20:55750261 T C 0.042276 -1.1486e-05
20:55757210 T C 1.967231 9.6348e-06
20:55760567 C T 0.736770 -2.8040e-06
20:55761285 A C 1.895477 4.6831e-05
20:55761455 A C 0.042221 2.7817e-06
20:55763330 A G 0.030754 -2.4593e-05
20:55764104 A C 0.047726 -5.4930e-06
20:55769335 A G 0.224187 -7.5107e-05
20:55776447 A G 1.044707 -2.9870e-05
20:55780083 T G 0.069040 4.6671e-05
20:55786759 T C 0.367481 1.8030e-05
20:55790344 T C 0.032389 1.2562e-05
20:55790985 A G 0.071501 2.9099e-05
20:55795517 T C 0.031653 9.9635e-06
20:55795918 G A 1.172427 -5.0911e-05
20:55806656 T C 0.458089 -1.0336e-05
20:55808944 T C 0.075168 -2.6085e-05
20:55809883 C T 0.238663 4.3069e-05
20:55824747 G A 0.062786 -4.6530e-05
20:55824760 A G 0.310829 -1.2161e-05
20:55829975 G A 1.933089 -1.0806e-04
20:55831203 G A 0.925468 -1.9201e-05
20:55836040 A G 0.506948 7.2473e-06
20:55837354 A C 0.048823 2.5728e-05
20:55840589 T G 0.048858 3.8828e-05
20:55856403 A G 0.099414 9.6082e-06
20:55868085 T C 0.382794 5.8169e-05
20:55871778 C T 0.102069 -6.9613e-06
20:55907343 A G 0.038329 6.4827e-05
20:55914312 G A 0.050562 8.6817e-05
20:55930260 C T 0.069592 1.1767e-04
20:55931594 T C 0.034165 -2.3478e-05
20:55932221 A G 0.142592 -3.7877e-05
20:55932607 G T 0.803944 7.3219e-05
20:55946446 G A 0.027089 6.2436e-05
20:55952526 A C 0.067917 2.1896e-05
20:55953553 T C 0.917798 8.3256e-06
20:55953947 A G 0.024496 1.7500e-05
20:55969276 A G 1.294675 -9.3139e-05
20:55971050 C T 1.956455 -5.7787e-05
20:55971145 T C 0.068031 7.8370e-06
20:55972497 G A 0.040572 1.2842e-05
20:55975714 C T 0.508064 1.6996e-04
20:55976910 T C 0.297496 -3.9309e-05
20:55979572 G A 0.024596 5.7779e-05
20:55982579 C T 0.576627 4.9543e-05
20:55988182 T G 0.137471 -2.4584e-05
20:55988521 G A 0.075831 1.1601e-05
20:55989619 G A 0.421575 8.8213e-06
20:55989808 T C 0.960022 4.0538e-06
20:55991823 A C 0.250134 3.4657e-05
20:55995609 T C 0.410331 8.4193e-06
20:55997328 A G 0.120135 -2.5367e-05
20:55997468 C T 0.616261 -5.1247e-05
20:56002404 C T 1.479768 -6.9619e-05
20:56012988 A G 0.204187 -1.0144e-04
20:56013110 A G 0.252471 -1.7564e-05
20:56015351 C T 0.241614 -1.6692e-04
20:56017850 T C 0.137714 -8.3266e-06
20:56018698 T G 0.260176 4.2731e-06
20:56021924 C T 0.111404 1.4270e-04
20:56025828 A C 0.265658 -1.2157e-05
20:56029392 G A 0.491361 1.7066e-05
20:56030231 C T 0.141304 1.3446e-04
20:56034168 A G 0.022944 4.4258e-06
20:56035050 C G 0.635668 9.5642e-06
20:56036513 T C 0.391191 9.0228e-06
20:56038691 T C 0.033746 -3.9517e-06
20:56038757 G A 1.608072 -1.1754e-04
20:56038982 T C 0.066544 -4.8010e-05
20:56041089 G T 0.023924 2.1357e-06
20:56041510 A G 0.474889 -2.5917e-05
20:56044184 G A 0.509171 -3.3980e-05
20:56048821 T C 0.026261 -1.4976e-05
20:56051388 T C 0.466191 5.3658e-06
20:56053766 A C 0.122436 -9.2241e-06
20:56053830 C T 0.331411 -2.2170e-04
20:56054383 C A 0.453149 1.1381e-04
20:56056235 T C 0.038258 -1.3583e-04
20:56058029 T C 0.047466 -1.7193e-05
20:56058239 G A 0.240364 1.8723e-06
20:56062803 G C 0.489125 6.9357e-06
20:56064267 C T 1.225502 -3.2404e-05
20:56066864 G A 0.160944 6.1189e-06
20:56067267 T C 0.241202 -1.7779e-04
20:56067556 G A 0.609731 -1.1366e-04
20:56075890 A C 0.115980 6.2813e-05
20:56078267 T C 0.110534 -3.9018e-05
20:56080640 G A 0.731946 5.1925e-05
20:56083379 C G 1.890677 3.1441e-05
20:56083873 A G 0.047920 -3.5511e-05
20:56084261 A C 0.106311 3.4678e-05
20:56087322 C T 0.141869 1.7234e-05
20:56087800 C T 0.127620 -2.0466e-05
20:56088958 T C 0.140268 -6.4187e-06
20:56093478 C T 0.107282 5.3194e-05
20:56097160 T C 0.098548 -1.0887e-05
20:56098733 C T 1.247339 6.2690e-05
20:56099114 G C 0.823999 6.5157e-05
20:56099479 A G 0.116422 1.7134e-05
20:56103305 T C 0.094393 3.9284e-05
20:56103505 T C 0.397890 1.5579e-05
20:56116374 A G 1.714289 1.4462e-04
20:56118240 T C 0.072364 -9.0488e-05
20:56119037 G A 1.199127 5.4624e-05
20:56123080 G A 0.247511 2.7162e-04
20:56123189 T C 0.194216 1.4380e-06
20:56131817 T C 0.233558 -5.8714e-05
20:56137895 C G 1.722251 1.0769e-04
20:56138648 A G 0.396508 1.3419e-05
20:56139365 A G 0.081767 -8.8447e-07
20:56142553 A G 0.037417 -8.8865e-05
20:56150519 T C 1.263480 3.4123e-04
20:56150737 T C 0.794794 9.3414e-05
20:56151926 A G 0.381785 2.7186e-05
20:56152650 C T 0.085357 5.9662e-06
20:56153164 T C 0.161265 -3.5589e-05
20:56157341 A G 0.419319 -2.0221e-04
20:56160575 T C 0.474753 -1.0067e-04
20:56162497 T C 0.461604 6.1033e-06
20:56162703 C T 0.750622 2.6737e-05
20:56163052 A G 0.088145 -6.7074e-06
20:56163687 G A 1.243564 4.4702e-05
20:56163833 C T 0.044431 2.4235e-05
20:56163940 G A 1.444710 4.1685e-05
20:56164601 T C 0.150337 -5.1561e-06
20:56165350 A G 0.076509 -1.5916e-04
20:56166739 A G 1.126377 4.1256e-05
20:56167607 A C 0.025547 -4.8436e-05
20:56168073 C A 0.347552 -2.6381e-05
20:56169863 A C 0.725046 4.1132e-05
20:56170888 G A 0.954254 7.4793e-05
20:56173064 T C 0.291819 9.4294e-05
20:56176534 G A 0.707516 4.1139e-05
20:56177066 T C 1.094172 1.1420e-04
20:56177984 G T 0.385414 1.9523e-05
20:56178466 A G 0.062624 -1.4251e-05
20:56179422 A C 0.731330 7.2302e-05
20:56179934 T C 0.189851 3.3779e-05
20:56181205 C T 0.985371 1.3967e-04
20:56181949 G A 1.280839 1.0254e-04
20:56183980 C T 0.315481 3.4892e-06
20:56184174 T G 0.069430 3.4778e-07
20:56184321 C G 0.348922 2.4139e-05
20:56184726 T G 0.047167 -9.8494e-05
20:56185070 A G 0.025674 -1.1307e-06
20:56185303 A G 0.090897 1.3792e-05
20:56189746 A G 0.156513 1.9590e-05
20:56189985 G C 0.090780 -5.3472e-05
20:56190634 T C 1.377332 9.0847e-05
20:56195349 T C 0.053519 1.1053e-04
20:56198974 T C 0.145595 -1.4143e-04
20:56199319 C A 1.296285 1.7139e-04
20:56199626 T C 1.685250 3.8800e-05
20:56202861 C G 0.177513 -5.3404e-05
20:56206029 A G 1.446612 4.7491e-04
20:56206309 A G 1.026677 5.7492e-05
20:56206379 A G 0.094143 -6.3497e-05
20:56210224 T C 1.733598 7.5478e-05
20:56212531 G A 1.669988 3.6996e-05
20:56212852 G A 0.022594 1.5478e-05
20:56213186 C T 0.097412 4.0743e-05
20:56213350 A G 0.061286 1.5387e-04
20:56216240 T C 0.237154 -1.8667e-04
20:56221981 T C 1.122186 1.1548e-05
20:56223317 G T 0.187439 -5.8905e-05
20:56225045 A G 0.197530 -7.2346e-05
20:56225969 T C 0.020659 9.3323e-06
20:56227121 C T 0.070073 -5.9538e-05
20:56227532 C T 1.528087 1.3053e-04
20:56228325 G A 0.089758 -6.1532e-05
20:56229714 C T 0.335371 1.9017e-05
20:56232119 C A 0.064350 -3.2124e-05
20:56232224 T C 0.053276 2.3457e-05
20:56233845 C T 0.025914 1.0867e-04
20:56234968 C G 0.067917 5.4080e-04
20:56238533 T C 0.320223 6.1380e-05
20:56242563 A G 1.010497 6.4744e-06
20:56243709 C T 0.962249 -5.2251e-05
20:56245367 G A 1.885685 1.5149e-05
20:56248110 T C 0.471235 -2.9118e-04
20:56250608 A G 0.365520 -6.1841e-06
20:56252264 T G 0.056359 1.3680e-05
20:56253021 G A 0.558633 -1.7146e-04
20:56254984 T C 0.549704 -1.5681e-04
20:56260374 A C 0.627573 1.1486e-05
20:56266771 G A 0.992772 2.2150e-06
20:56271142 G A 0.031477 5.8015e-05
20:56272618 T C 1.270608 -2.3059e-05
20:56273207 T C 0.263831 4.4388e-06
20:56277224 A G 0.044103 1.9729e-05
20:56277270 A G 0.038326 -4.0096e-06
20:56280558 T C 0.051783 -3.3938e-05
20:56281816 C T 0.034080 -1.7434e-05
20:56285540 C T 0.108262 3.1499e-05
20:56286834 G A 1.468982 -4.9385e-05
20:56287862 G C 0.079261 8.4596e-05
20:56290949 T C 0.027381 -1.1440e-05
20:56291875 T C 0.061169 3.6473e-05
20:56292712 T C 0.541336 -2.3367e-04
20:56293975 C A 0.082062 -3.5221e-04
20:56294887 T C 0.163953 5.6719e-05
20:56295569 T C 0.093805 -9.8255e-05
20:56296396 G A 0.402178 3.7183e-05
20:56297824 G A 0.979870 2.2068e-05
20:56298691 C T 0.491774 3.6830e-05
20:56300546 T C 0.505850 -2.5445e-06
20:56300624 C T 0.093192 1.0549e-05
20:56300842 A G 0.068450 -3.8182e-05
20:56305785 A G 0.135241 -1.3481e-06
20:56306785 G C 0.905831 3.8488e-06
20:56309277 T C 0.236658 -3.9264e-05
20:56309314 A G 0.283010 3.1778e-06
20:56310920 T C 0.118441 1.8722e-04
20:56311556 C G 0.087567 1.2752e-05
20:56311653 A G 0.029361 1.5528e-05
20:56314639 G A 0.829598 1.7923e-05
20:56318031 C T 0.043042 4.1480e-05
20:56322689 G A 0.060618 8.1174e-05
20:56322981 T C 1.045554 6.0974e-06
20:56330328 A G 0.089531 2.8041e-05
20:56331717 G A 0.836060 1.8235e-05
20:56332817 T C 0.362661 1.5083e-04
20:56338921 G A 0.112264 -1.9711e-05
20:56339182 C T 0.386861 -1.3091e-04
20:56343569 T C 0.039910 -4.4029e-05
20:56349102 A C 0.021747 -1.4447e-05
20:56354214 A G 0.311320 4.2855e-05
20:56355788 T C 0.060251 5.1345e-05
20:56358428 G A 0.044305 6.5890e-05
20:56359017 T C 0.030358 -4.7786e-05
20:56361305 T G 0.110836 -2.0674e-04
20:56361481 G A 0.296314 8.9618e-05
20:56362931 A G 0.447881 -4.1038e-05
20:56365612 C G 0.103111 -1.2569e-04
20:56367430 T C 0.234314 3.8304e-05
20:56368557 T C 0.029497 5.2094e-05
20:56368913 C T 0.188568 -5.2628e-06
20:56375677 A C 0.086165 2.3391e-05
20:56378709 T C 0.070144 -4.8362e-06
20:56382782 A G 0.044817 5.8375e-05
20:56385019 C T 0.598588 1.9531e-05
20:56386284 G C 0.168919 1.1853e-04
20:56389460 T G 0.210695 1.9516e-04
20:56390011 C T 0.467580 4.3286e-05
20:56392470 A G 0.076840 -1.3394e-04
20:56395455 C T 0.217819 1.6746e-04
20:56400121 G A 0.042789 -4.3137e-05
20:56401923 T A 0.028735 9.7434e-05
20:56402006 T C 0.247654 -4.8929e-06
20:56403221 A G 0.241357 1.3234e-04
20:56413817 T C 0.215508 -1.8564e-06
20:56415134 G T 0.040984 -2.8723e-05
20:56416936 A G 0.055087 3.6739e-05
20:56420098 G A 0.199276 -1.7588e-05
20:56420325 G T 0.027690 7.0721e-05
20:56420593 A G 0.723517 6.4708e-06
20:56425126 T C 0.027508 3.8678e-05
20:56435709 G A 0.314040 2.4066e-05
20:56445318 G T 1.877905 -1.2620e-05
20:56445836 G A 0.064912 9.3792e-05
20:56446085 T G 1.574962 4.1320e-05
20:56446932 A G 0.100151 9.3023e-05
20:56446988 A G 0.051377 -6.3952e-05
20:56447959 C T 0.072792 -1.3659e-06
20:56448418 A G 0.074691 -3.5637e-05
20:56448854 G C 0.317678 1.6852e-06
20:56449176 G T 0.202902 4.4686e-06
20:56456278 A G 0.063584 -2.0918e-05
20:56460394 C A 1.200256 2.1403e-05
20:56465022 C T 0.030796 3.4478e-05
20:56467030 C G 0.202895 1.3058e-05
20:56467510 A C 0.044438 4.4382e-05
20:56473329 T C 0.164839 3.5092e-05
20:56477273 T C 0.025070 -4.9087e-05
20:56477901 A G 0.176728 -3.4628e-05
20:56484013 C G 0.082692 2.8061e-05
20:56485422 T G 0.072416 -1.8993e-05
20:56487808 G A 0.915296 -5.0289e-05
20:56488946 A G 0.088878 -8.9828e-05
20:56494791 C T 0.322375 3.8319e-05
20:56496686 G A 0.026093 -1.2187e-04
20:56511400 A C 0.218868 3.8029e-05
20:56512392 G T 1.131482 5.1501e-05
20:56514330 T C 0.108184 -7.4961e-05
20:56516597 G A 0.429011 1.2457e-04
20:56519832 A G 0.260585 -5.2248e-06
20:56521283 G A 0.132242 -4.6434e-05
20:56521476 C G 0.053850 -9.5021e-05
20:56522554 C T 1.122959 1.4112e-04
20:56524843 T C 0.159522 6.4009e-05
20:56525284 G A 0.402834 -9.2461e-06
20:56530876 C G 1.274724 6.3759e-05
20:56530958 C G 0.059796 3.7251e-05
20:56531691 G A 0.229043 1.7454e-04
20:56532222 C T 0.027138 1.4602e-04
20:56533239 T C 0.088294 7.0416e-05
20:56533676 A G 0.251935 -2.0388e-06
20:56534389 A T 1.315549 1.1087e-05
20:56534936 C T 1.212486 3.7940e-05
20:56548925 A G 0.355543 3.0492e-05
20:56551117 G A 0.041679 -2.1590e-05
20:56556146 C A 0.848131 9.1433e-06
20:56557080 C T 0.217514 7.5183e-05
20:56557584 C T 0.026803 7.7782e-05
20:56560668 T C 1.206696 1.6702e-05
20:56562554 G C 0.042123 -2.5102e-05
20:56565057 G A 0.057398 3.5060e-06
20:56565179 A G 0.047317 3.4480e-06
20:56566479 T A 0.621824 2.6691e-06
20:56568994 T C 0.271066 -1.0190e-05
20:56574300 G A 0.374995 -6.3979e-06
20:56579137 T C 1.372327 -2.2752e-05
20:56582856 A G 0.133423 -1.6583e-05
20:56583436 T C 0.879193 3.1840e-06
20:56583652 A G 0.093461 -8.9043e-05
20:56585036 G A 0.140681 7.3351e-04
20:56585180 T C 0.315851 6.9597e-06
20:56587613 A G 0.032623 1.6655e-05
20:56590579 G A 0.038550 2.9947e-05
20:56594792 C T 0.114445 -8.1455e-05
20:56600650 G A 0.031341 -4.4499e-06
20:56604764 A G 0.033045 -7.0498e-06
20:56605348 C T 0.291832 9.3705e-05
20:56607444 G A 0.751375 5.1225e-06
20:56617656 T C 0.144238 -1.7867e-05
20:56621312 T C 0.165569 -1.6420e-05
20:56626844 C T 0.036687 3.8542e-05
20:56630216 T C 0.085123 4.9222e-05
20:56634512 C T 0.043172 -1.3028e-05
20:56639763 G A 0.703721 7.5930e-05
20:56645434 T C 0.023126 -3.7838e-05
20:56646368 G A 1.371940 4.8579e-04
20:56648906 A G 0.209422 -9.7243e-06
20:56649270 T C 0.123027 2.2518e-04
20:56652875 T C 0.965488 3.5657e-04
20:56655360 G T 0.230263 1.1714e-04
20:56661309 G A 0.169555 -1.3884e-05
20:56662241 T G 0.105214 3.1350e-06
20:56663274 C T 0.900427 -1.4978e-06
20:56670477 A G 0.683971 2.7156e-04
20:56672594 A G 0.035070 -1.0057e-04
20:56674335 G T 0.098044 7.4867e-05
20:56674358 A G 0.074779 3.7859e-05
20:56674531 T C 0.034882 -3.8594e-06
20:56674849 A G 0.570681 2.5878e-05
20:56681061 A G 0.022730 -5.3782e-05
20:56681514 A G 0.032643 1.5295e-05
20:56684844 G A 0.168519 5.1840e-05
20:56689598 T C 0.089768 3.8419e-05
20:56702878 A G 0.037813 6.1858e-05
20:56705336 C G 0.839313 -7.5337e-05
20:56708518 G A 1.013470 -2.5731e-05
20:56710998 A C 0.380104 -6.1089e-05
20:56711168 T G 1.773784 1.4479e-04
20:56712106 A G 0.099596 1.7035e-05
20:56712900 G A 1.932174 -2.0738e-04
20:56719465 A G 0.087363 1.3301e-04
20:56728780 T C 0.096428 -1.9239e-06
20:56732801 A G 1.020081 -4.7204e-05
20:56736955 T C 0.033775 3.0798e-05
20:56737733 A G 0.104299 8.5274e-06
20:56740418 T C 0.129119 1.2611e-04
20:56742857 C T 0.256694 2.2295e-04
20:56743525 G A 0.865207 2.4229e-05
20:56749074 A G 0.196316 7.3834e-05
20:56753677 T C 0.153060 1.1012e-05
20:56758983 T C 0.161759 8.3418e-06
20:56761942 T G 0.049978 1.2821e-04
20:56767773 C T 1.082465 -4.2890e-05
20:56768341 A C 0.120365 -1.1666e-05
20:56775241 T G 0.973223 2.9635e-05
20:56777439 T C 0.357594 -5.3700e-06
20:56777826 A G 0.021639 -1.8553e-04
20:56779251 A G 0.224716 -1.9943e-05
20:56782229 G A 1.141002 1.1625e-05
20:56783547 C A 1.124390 1.6723e-05
20:56785389 A G 0.248969 2.0451e-05
20:56785406 G C 0.328331 -3.3476e-06
20:56786013 C G 0.912582 7.5748e-06
20:56788763 A G 1.763183 -2.4540e-05
20:56789776 C T 0.296146 2.3187e-05
20:56790492 A G 0.167332 -1.5506e-05
20:56791234 C A 0.099051 -5.8129e-06
20:56793724 A G 0.023392 4.9868e-05
20:56793899 A G 1.812642 1.5167e-05
20:56793959 A C 0.063088 -9.3663e-05
20:56796034 A G 1.022448 -7.6320e-06
20:56796386 C A 0.059219 -8.1268e-05
20:56796784 A G 1.341064 -1.2354e-06
20:56806821 C A 0.522547 1.2509e-05
20:56807792 T C 0.164251 -1.1226e-04
20:56814892 T G 0.520125 1.4510e-05
20:56815039 C T 0.024074 -4.4919e-06
20:56820424 T C 0.101839 -7.4126e-07
20:56821127 G A 1.091774 -1.0488e-05
20:56826020 G A 0.108340 1.5966e-04
20:56832573 T C 0.444363 3.7903e-05
20:56843370 C T 0.117276 -7.4602e-06
20:56843437 C T 0.072643 3.2285e-05
20:56844304 C A 1.884182 2.5243e-05
20:56844727 C T 1.141239 -2.3055e-05
20:56845188 C T 0.048975 -5.9246e-05
20:56846706 G T 0.028368 -8.7435e-05
20:56858616 C T 1.350973 8.3415e-06
20:56861443 C T 0.048894 -6.4812e-05
20:56866769 C T 0.105536 -1.7436e-05
20:56876824 A G 0.203259 3.8118e-06
20:56879429 C T 0.326020 8.7776e-06
20:56880102 A G 0.028546 4.4959e-05
20:56880558 C A 0.878612 2.0596e-05
20:56886062 G A 0.828381 2.7424e-05
20:56886235 T C 0.056372 -7.2000e-06
20:56886666 G A 0.049540 -3.0434e-05
20:56894041 A G 0.023528 3.4523e-05
20:56894173 C T 0.044746 -1.2932e-05
20:56902021 G A 0.039488 -3.1609e-05
20:56910892 G A 0.126812 -2.0993e-05
20:56915183 A G 0.157094 -1.6213e-05
20:56916807 T G 0.168227 6.1603e-06
20:56918078 G A 0.050475 -1.4547e-05
20:56918132 A G 0.052779 5.4160e-05
20:56922472 G A 0.080089 3.5157e-05
20:56930546 T C 0.111787 7.7577e-05
20:56930829 G A 1.067586 7.3446e-06
20:56937598 A G 0.411234 1.1722e-05
20:56941728 C G 0.136714 -6.6697e-05
20:56942312 T C 0.801461 6.0604e-06
20:56945095 G A 0.088447 2.0110e-05
20:56947524 T C 0.031679 -3.3694e-05
20:56953129 T C 0.157357 -8.3348e-07
20:56955189 G A 0.940161 -1.1554e-05
20:56961489 T C 0.244645 -1.8938e-06
20:56971205 T G 0.374294 -2.4077e-05
20:56971407 G T 0.028150 8.3418e-05
20:56976232 T C 0.064071 1.4045e-04
20:56976767 A G 0.268700 1.0689e-05
20:56984348 G A 1.847300 -1.8204e-05
20:56985452 C T 1.957958 4.6041e-05
20:56991594 A G 0.045723 6.9995e-05
20:56993657 T C 0.105685 -1.9110e-05
20:56994082 G A 0.589201 -2.4456e-05
20:56995940 G A 0.217991 -3.2183e-05
20:57008291 G T 0.643642 -9.3976e-06
20:57009166 A G 0.809250 2.4372e-05
20:57018297 G A 0.166585 8.5923e-05
20:57018796 A G 1.247813 1.1692e-05
20:57020044 G C 0.020263 8.8374e-06
20:57034301 T C 0.174946 4.2394e-05
20:57035378 C A 0.183554 3.1886e-05
20:57038448 A G 0.114971 -1.3237e-05
20:57039158 T G 0.058839 -8.3878e-05
20:57039311 A C 0.181308 3.8222e-05
20:57040931 G A 1.478378 -5.0350e-04
20:57042665 G A 0.050351 2.0077e-05
20:57042993 T C 0.056720 4.5918e-05
20:57043485 T C 0.592837 3.0287e-05
20:57045765 G A 0.703121 1.7460e-05
20:57046685 C G 0.733310 1.7281e-05
20:57048350 G A 0.762882 1.1342e-05
20:57048926 T C 0.073396 -3.6468e-05
20:57053608 T G 0.774313 2.6776e-05
20:57054844 A G 0.038030 3.9864e-05
20:57055257 G T 0.845697 4.1747e-05
20:57055667 T C 0.029309 6.9181e-06
20:57056930 T G 0.031717 -6.9180e-06
20:57059135 A G 0.069563 1.9165e-05
20:57059331 T C 0.117448 -4.8034e-05
20:57064997 G A 0.027926 6.3328e-05
20:57065803 G A 0.163982 1.9103e-05
20:57069932 A G 0.054383 -8.8174e-06
20:57072098 A G 1.568360 4.8083e-05
20:57073849 C T 0.531274 1.5282e-05
20:57076764 G C 1.052013 4.2072e-05
20:57077510 G A 0.447713 7.1231e-05
20:57079474 T C 0.091332 -2.5234e-05
20:57086507 C T 1.197536 -4.6811e-07
20:57087143 T C 0.109814 -1.2626e-05
20:57087630 T C 0.350700 3.3579e-05
20:57088289 A G 0.196001 3.3750e-04
20:57088760 C T 0.020818 -1.0554e-04
20:57091286 G A 1.795670 -6.0723e-05
20:57093404 T C 0.213755 -4.9887e-05
20:57093605 T C 1.017047 2.4580e-05
20:57096037 C T 1.910664 2.3742e-05
20:57098639 G A 0.064425 8.8153e-06
20:57101288 T C 0.059151 -5.7110e-05
20:57104845 A G 0.082565 -2.4655e-05
20:57106583 C A 0.086876 -3.2767e-05
20:57115052 C A 0.142148 8.7180e-05
20:57115118 A G 1.839300 4.1064e-05
20:57118125 A G 0.997881 2.2803e-06
20:57124027 G A 1.702040 6.4001e-05
20:57124535 A G 0.064282 3.8371e-06
20:57125934 T C 0.650553 9.0581e-07
20:57126844 T C 0.064980 2.2180e-05
20:57128202 C T 0.596530 4.2317e-05
20:57133656 A G 0.711238 -1.3554e-05
20:57135225 T C 0.022558 4.4701e-05
20:57139504 T C 0.053292 -3.0704e-06
20:57139653 A G 0.020841 -4.7419e-05
20:57142269 A G 0.390714 -4.1043e-05
20:57144030 A C 0.089716 -4.7098e-05
20:57144464 T C 0.619257 1.0858e-04
20:57151454 A G 1.749038 1.2744e-04
20:57154425 A G 0.033655 -6.0154e-05
20:57154805 C T 0.775238 -6.3765e-06
20:57163349 C T 1.539347 2.0748e-05
20:57163399 G A 0.057112 2.2297e-04
20:57163879 G C 0.662763 3.1851e-05
20:57164391 C A 0.199968 -1.0245e-04
20:57164855 G A 1.712391 -6.4362e-06
20:57168561 A G 0.149415 1.9162e-05
20:57169723 C T 0.410734 -5.2932e-06
20:57177177 A G 0.059225 -7.9716e-06
20:57178659 C T 0.245499 -3.8763e-07
20:57178916 G A 0.255493 7.1523e-06
20:57179045 C T 0.209478 -1.9430e-05
20:57179317 G A 0.134072 1.2956e-05
20:57181928 A G 0.161022 -6.1569e-05
20:57182623 T G 0.093039 -2.0905e-05
20:57183256 C T 0.637443 2.2999e-05
20:57183408 T C 0.083396 -7.3910e-05
20:57183731 A G 0.372693 1.4050e-05
20:57184277 C T 0.937094 6.3325e-05
20:57187136 T C 0.033529 -7.2816e-06
20:57187609 T C 0.535238 -3.7057e-06
20:57194218 T C 0.044227 -8.5484e-06
20:57194979 A G 0.463020 -6.2778e-06
20:57195870 G A 0.594359 -1.2884e-05
20:57196464 A G 0.089427 -3.5690e-05
20:57198908 C T 0.067628 -4.4580e-05
20:57202550 T C 0.315448 -9.2897e-05
20:57202647 G A 0.413454 5.7737e-05
20:57203974 G T 0.694231 -3.8081e-06
20:57205546 T C 0.044999 -2.9081e-05
20:57205652 G A 0.237680 -1.3664e-04
20:57208104 C A 0.295071 -1.5612e-04
20:57208627 T C 0.118058 -9.0972e-05
20:57209002 C T 1.035694 1.1897e-04
20:57209369 T C 0.233960 -3.8241e-05
20:57209688 A G 0.199240 -1.0998e-04
20:57210712 T C 0.089781 8.1854e-05
20:57213357 G C 0.158305 -9.2982e-06
20:57216781 G A 0.622659 -4.4137e-05
20:57221133 C G 0.055006 1.1032e-04
20:57222726 A G 0.037521 2.1588e-05
20:57223214 G A 0.049141 -9.8626e-06
20:57226713 A C 0.137432 -1.1029e-05
20:57230638 G A 0.156487 -3.2909e-05
20:57235980 C T 0.632445 -9.2186e-06
20:57236522 G T 1.958166 -2.2078e-06
20:57240842 T C 1.225041 3.5157e-05
20:57244493 A G 1.053370 1.4135e-05
20:57245193 A G 0.073805 1.0946e-05
20:57249246 A G 0.152829 7.2987e-06
20:57253132 G A 1.435843 -2.8093e-05
20:57253275 T C 0.583628 4.9143e-05
20:57258028 G T 0.024288 7.7249e-05
20:57261346 G T 0.033561 2.9843e-05
20:57264906 T C 0.797975 -9.1755e-06
20:57266134 A G 0.201237 4.6043e-05
20:57268867 A C 0.803083 -3.5384e-06
20:57269495 A G 0.078083 3.2481e-06
20:57272722 G A 1.262542 4.1326e-05
20:57278022 A G 0.254798 -3.5746e-05
20:57278710 A G 0.076600 8.2284e-06
20:57280471 C A 0.224252 1.4825e-05
20:57281092 C A 0.369863 6.8297e-05
20:57284474 A G 0.124601 6.7133e-05
20:57287339 A C 0.038203 -2.5430e-06
20:57290846 T C 1.194917 -1.6063e-05
20:57292888 A G 0.994193 1.9381e-06
20:57294019 C T 0.203473 -3.2323e-05
20:57298627 A G 1.050153 -4.9894e-06
20:57321421 G C 0.564440 4.2262e-05
20:57326876 G A 0.168078 -2.2914e-05
20:57330520 G A 0.212149 2.5274e-05
20:57330863 G T 0.121255 6.9489e-05
20:57344893 G A 0.968153 -1.5485e-05
20:57346972 G A 0.322164 -7.3357e-05
20:57354821 G A 0.331726 2.4405e-06
20:57357395 T C 0.332238 6.8481e-06
20:57359011 T C 0.045197 -3.4046e-05
20:57362524 G A 1.040082 -2.9158e-05
20:57365575 A C 0.083766 -2.8267e-05
20:57369773 A G 0.123014 -2.6640e-06
20:57375632 A G 0.404843 1.0219e-05
20:57377100 G A 1.505575 1.3802e-06
20:57377989 C A 0.020669 1.9922e-05
20:57389637 C G 0.074834 4.5000e-04
20:57392686 A G 0.024444 -7.3796e-05
20:57394420 T C 1.087733 -1.0151e-05
20:57398541 A G 0.031679 4.0336e-05
20:57401470 G C 0.051971 -3.5929e-05
20:57405100 A G 0.287661 -3.6735e-05
20:57415962 T C 0.064980 -2.9836e-05
20:57418071 C T 1.302072 1.2163e-05
20:57421325 A G 0.049507 -1.8967e-05
20:57427132 C T 0.736357 -1.8254e-04
20:57427951 A C 0.106000 6.2187e-05
20:57429447 T C 0.051487 3.9323e-05
20:57432892 C A 0.043529 -9.1775e-06
20:57443929 G A 0.031951 -1.3222e-04
20:57445213 A G 0.793395 -2.1142e-05
20:57446966 A G 0.128967 4.6336e-05
20:57447911 C T 0.698963 -3.7127e-05
20:57453841 A G 0.152898 -1.1961e-04
20:57457819 T C 0.349081 1.5129e-04
20:57459566 C T 0.033691 -4.4221e-05
20:57459868 C T 0.047437 1.0352e-04
20:57462605 C G 0.070413 -9.8135e-06
20:57467403 A G 0.092176 4.0942e-05
20:57469480 C T 0.067573 -8.1277e-05
20:57470517 A G 0.146594 -5.3219e-05
20:57472174 T C 1.307376 1.0737e-05
20:57475191 G A 1.398767 -3.0603e-05
20:57478807 T C 0.923082 -8.4340e-05
20:57478939 A G 0.649400 -3.2548e-06
20:57479133 G A 0.211886 -2.4544e-05
20:57480420 C T 0.037592 -1.4582e-05
20:57481148 G A 1.047498 -7.5933e-05
20:57485812 T C 0.024879 -5.0023e-05
20:57486747 G A 0.099989 -4.1674e-05
20:57487205 T C 0.025580 -4.6359e-05
20:57492504 A G 0.632081 -1.7526e-04
20:57501026 G A 0.344608 -4.9911e-05
20:57504836 A G 0.128331 1.4510e-05
20:57507384 T C 0.057976 -8.5639e-06
20:57526412 G A 0.458174 -7.0965e-05
20:57536127 T G 0.081377 -2.1172e-05
20:57537113 A G 0.455220 -8.8279e-05
20:57538516 A C 0.066700 1.2058e-05
20:57544274 A C 0.790328 -5.4345e-06
20:57546301 T C 0.328918 1.2567e-05
20:57552033 C T 0.340849 4.7394e-07
20:57558010 G C 1.859316 4.1714e-05
20:57559630 G A 0.230121 -1.5375e-05
20:57562420 A T 0.120180 -1.2519e-05
20:57564695 T C 0.209104 -8.4520e-06
20:57572614 C T 0.918571 2.3603e-05
20:57578420 G A 0.294448 -3.7342e-07
20:57578614 G A 1.606657 5.0993e-05
20:57585350 G A 0.258235 1.9020e-05
20:57587771 T C 0.366040 -4.3097e-05
20:57590111 C G 0.021032 -2.7267e-05
20:57594684 T C 0.095344 -7.5119e-05
20:57596253 T C 0.023999 3.4594e-05
20:57597970 C A 0.095165 -6.5311e-05
20:57599303 T C 0.044869 -2.4287e-05
20:57599402 A G 0.367013 -2.7682e-05
20:57603167 T C 0.058557 -1.6423e-05
20:57604343 C A 0.974057 -2.6773e-05
20:57604743 C T 0.025901 4.8251e-05
20:57606971 G A 0.450280 -1.2299e-04
20:57619618 C T 0.287720 6.7941e-06
20:57624641 A G 0.060968 3.5979e-05
20:57630630 T C 0.044194 -5.1977e-05
20:57635999 C T 1.149616 4.6385e-05
20:57642182 G T 0.198611 -2.2616e-05
20:57645089 T G 0.070830 -3.6368e-06
20:57652124 T C 1.168153 4.1895e-05
20:57658830 T C 0.020812 1.0205e-05
20:57665959 T C 0.048433 1.1644e-05
20:57670325 G C 0.111245 1.8386e-05
20:57676320 A C 0.031795 -5.9731e-05
20:57681246 T C 0.101219 -4.1797e-05
20:57693433 A G 0.457187 1.0695e-05
20:57698020 T C 0.259858 2.9687e-04
20:57702611 A C 1.757289 -1.0960e-03
20:57703361 A G 0.056814 -1.4533e-04
20:57706084 A G 0.093880 2.3295e-05
20:57709375 C G 0.802376 3.3047e-05
20:57712488 A G 1.967121 -3.9123e-05
20:57727427 A G 0.043500 -1.8617e-05
20:57733743 G A 1.813129 1.9988e-06
20:57754923 T C 0.203664 -1.1532e-04
20:57758720 G A 0.241860 4.7518e-03
20:57764530 A G 0.059498 6.2394e-05
20:57768655 A G 0.022470 2.9090e-05
20:57768743 T C 0.375598 2.2747e-05
20:57771801 T C 0.093556 -1.3500e-05
20:57772195 C T 0.380032 1.5939e-05
20:57785057 C T 0.155741 -1.2767e-04
20:57790436 C A 0.125971 -2.8391e-04
20:57790618 C T 0.268781 -1.5907e-05
20:57793643 A C 0.149382 2.9055e-05
20:57795081 C G 0.393969 2.3942e-04
20:57795153 A G 0.027345 -1.0836e-04
20:57795976 G A 0.027073 -6.9185e-05
20:57801889 T C 0.150635 -3.9589e-05
20:57807095 G T 0.455648 -1.6834e-04
20:57812742 G A 0.846898 2.0605e-05
20:57815267 G C 0.070673 -1.0443e-04
20:57824614 G A 0.204379 -3.6040e-05
20:57825431 A G 0.046330 1.3302e-05
20:57829301 C T 1.089778 2.0774e-05
20:57832099 A G 0.100326 -6.7401e-05
20:57832175 C A 0.135932 -3.9257e-05
20:57833921 C T 0.023834 -4.5399e-06
20:57835389 A G 0.409520 1.3899e-04
20:57838786 C T 0.479576 -1.1333e-05
20:57852476 C T 0.036106 3.0531e-05
20:57854010 C T 0.629734 -8.7323e-05
20:57856038 A C 0.049245 -4.1532e-05
20:57863331 C A 0.028228 -3.6823e-05
20:57864634 C T 0.069563 4.0734e-05
20:57867578 C T 1.075960 2.7027e-05
20:57872437 C T 0.092832 -6.2617e-05
20:57872527 C T 0.109534 1.4503e-05
20:57873579 G A 0.999215 1.9101e-05
20:57876800 A G 0.064376 3.8040e-05
20:57877621 G A 0.063951 -3.8213e-05
20:57878591 G T 1.688424 3.4841e-05
20:57880763 T C 0.051461 -3.6197e-05
20:57883430 T C 0.038355 -2.3285e-05
20:57883540 T C 0.048248 1.2185e-05
20:57883601 A C 0.033921 -1.6637e-05
20:57884762 T C 1.349116 -4.0091e-05
20:57885858 G A 0.036732 -1.2142e-05
20:57887971 G T 1.446843 -6.6875e-05
20:57889841 T C 0.110164 -1.5400e-05
20:57890199 C T 0.085256 -2.2667e-05
20:57890494 T C 0.043873 1.3288e-05
20:57891705 C T 0.034992 -1.2315e-05
20:57892020 T C 0.052779 6.0905e-06
20:57898665 A G 0.379883 -2.9849e-06
20:57901089 T C 0.245269 5.1923e-06
20:57904719 G T 0.071400 -9.5043e-05
20:57908622 T C 0.120453 -5.3861e-05
20:57911255 A G 0.125082 1.5831e-05
20:57913395 C T 0.296675 9.2091e-06
20:57915705 T G 0.037099 9.0541e-06
20:57917689 C T 0.499612 6.0756e-05
20:57918328 G C 0.045074 2.4598e-05
20:57919446 C G 0.093620 -3.0672e-05
20:57924354 A G 0.152145 5.5014e-05
20:57924609 A G 0.031396 -1.2300e-05
20:57926740 T C 0.041649 -9.6719e-05
20:57926768 G A 0.666996 2.0876e-05
20:57935066 G A 0.388241 -1.7008e-05
20:57935939 A G 0.468635 2.3755e-06
20:57936403 T A 0.644457 -5.4223e-05
20:57938276 G A 0.632675 -2.2325e-05
20:57939378 A G 0.467521 5.0042e-05
20:57940960 T C 0.042721 2.6195e-05
20:57941613 A G 0.022964 -3.1675e-05
20:57943420 A G 0.066531 -1.8206e-05
20:57943447 C T 0.638134 -6.9981e-05
20:57945328 C A 0.957458 -2.4373e-05
20:57945730 C T 0.109255 4.8485e-05
20:57945816 G C 0.359905 -3.0447e-05
20:57947822 A G 0.057557 1.9805e-05
20:57948775 T C 0.097210 9.6306e-06
20:57950986 G A 0.032107 -6.8909e-06
20:57952403 T G 0.546809 -3.1329e-05
20:57952479 T C 0.112348 1.6583e-04
20:57952502 C T 0.127139 -9.0410e-05
20:57953163 T C 0.217894 -2.9719e-06
20:57954664 T C 0.030218 -1.2438e-05
20:57955227 G A 0.648712 -1.1740e-05
20:57955477 A G 0.024658 -1.5636e-04
20:57956032 T C 0.025460 7.2066e-07
20:57956083 A G 0.321751 -1.1932e-05
20:57957389 C T 0.580896 2.7460e-05
20:57958131 C G 0.182859 3.1781e-05
20:57963275 T C 0.398043 -2.5304e-05
20:57963702 A C 1.273085 3.9937e-05
20:57970885 G A 0.240819 -3.5677e-05
20:57974188 A G 0.045661 6.0592e-05
20:57974226 T C 0.113127 2.4404e-05
20:57981301 C T 1.631578 1.9141e-04
20:57981554 T G 0.170016 -3.3775e-05
20:57982719 C T 0.245028 -2.1518e-04
20:57986303 A C 0.068875 5.6143e-05
20:57987661 G C 0.276045 -1.1414e-05
20:57992000 C A 1.805816 8.2775e-05
20:57992644 C T 0.033363 -6.3358e-05
20:57998809 A G 0.052721 -1.4068e-05
20:57999598 T C 0.470507 1.9313e-05
20:57999727 G T 0.026541 6.6591e-05
20:58000770 A G 0.067187 -5.0559e-05
20:58001343 C T 0.067116 2.2191e-04
20:58005983 T G 1.128227 1.4128e-05
20:58006680 G T 0.057213 -6.5852e-05
20:58009888 G A 0.140304 -1.2426e-04
20:58010435 C T 0.418478 9.1976e-05
20:58011665 T C 0.030708 -3.5592e-05
20:58011875 A G 0.450024 3.9219e-06
20:58013400 G A 1.119483 -4.4910e-05
20:58013444 C T 0.451286 -6.4569e-05
20:58014133 T C 0.332060 3.5340e-06
20:58015169 G A 0.137639 2.6742e-05
20:58015767 G T 1.252302 4.8306e-05
20:58016134 C G 0.089657 -2.1553e-05
20:58016332 C T 0.061328 -4.6753e-05
20:58018106 A G 0.557192 -3.9247e-05
20:58019326 G T 0.116750 -1.0758e-04
20:58020498 T C 0.406608 -5.2192e-05
20:58027449 G A 1.163291 5.4464e-06
20:58029215 G T 0.077463 3.5905e-05
20:58029310 C A 0.129528 2.4481e-05
20:58031104 G A 1.752248 1.9187e-05
20:58031774 C A 0.110852 5.8989e-05
20:58032571 C T 0.073292 3.1845e-06
20:58037572 C G 0.041964 4.1450e-05
20:58037851 G A 0.537737 -1.1136e-05
20:58038461 T G 0.068284 -3.2651e-05
20:58040837 A G 0.419169 7.2542e-08
20:58044970 C T 0.044012 -1.4158e-04
20:58047477 G A 0.075087 1.5756e-05
20:58051144 C T 1.927279 -2.0552e-05
20:58054448 A G 1.058982 -4.0633e-05
20:58056303 T C 0.028754 -1.5616e-05
20:58057118 A C 0.359246 -8.0618e-05
20:58059335 C G 0.797507 2.5471e-05
20:58061928 C T 0.236427 7.1865e-05
20:58063254 A G 1.066282 5.3762e-05
20:58064806 T G 0.780532 8.4144e-06
20:58071085 G A 0.055113 8.5147e-06
20:58073713 C T 0.245343 1.6082e-05
20:58077034 A G 0.047742 3.5405e-05
20:58083824 G A 1.557766 -1.3280e-05
20:58086802 A G 0.040351 4.8105e-05
20:58087626 T C 0.346799 8.3571e-05
20:58088597 C T 0.629822 8.1640e-06
20:58090778 C A 0.271131 -2.2428e-04
20:58092596 T C 0.685590 -4.3938e-05
20:58095477 T C 0.051036 2.1718e-05
20:58096225 T C 0.806053 -2.5072e-05
20:58100822 C A 0.084614 1.4332e-05
20:58101010 A G 1.120508 -7.2496e-05
20:58103881 T C 1.351301 -1.8834e-05
20:58104030 T G 0.675947 4.8330e-05
20:58105747 C A 1.032000 5.2686e-04
20:58106573 T C 0.345565 5.6983e-05
20:58118612 A G 0.409770 7.3605e-05
20:58118813 T C 0.024639 -8.6429e-06
20:58119901 T C 0.180013 -1.5892e-05
20:58121279 G A 0.161100 -1.6910e-05
20:58121389 A G 0.526399 3.4238e-05
20:58128465 A G 0.268881 -4.0252e-06
20:58132760 T G 0.055262 5.1223e-05
20:58134251 C T 0.795943 1.0575e-04
20:58136271 T G 0.206297 -4.3196e-07
20:58144384 G A 0.198997 1.9056e-05
20:58148699 G T 0.732579 4.5930e-04
20:58151064 G T 0.107941 -4.3599e-05
20:58151276 A G 0.117837 -1.0236e-04
20:58156497 C T 0.220374 7.1115e-05
20:58158230 C T 0.131346 -2.5592e-05
20:58158609 A C 0.116591 8.8829e-05
20:58160075 C T 0.038319 -1.3932e-04
20:58160843 G A 0.303066 4.2265e-05
20:58162908 G A 0.501540 1.5501e-04
20:58163650 A G 0.761022 -1.7535e-04
20:58167500 G A 0.141375 9.4931e-06
20:58172149 C T 0.044240 3.3574e-05
20:58173741 A C 1.022013 -9.3174e-05
20:58174654 T C 0.142878 -4.6358e-05
20:58177615 A T 0.121368 2.3157e-06
20:58183088 G A 0.075558 -2.4661e-07
20:58194047 A G 0.117678 3.2332e-05
20:58210870 T C 1.453610 -1.0387e-04
20:58214637 C T 1.533602 -4.5161e-05
20:58221097 A G 0.213372 4.2386e-05
20:58221970 G A 0.027852 -4.0091e-05
20:58222668 G C 0.171434 -3.5183e-05
20:58226332 G A 0.215813 2.7351e-05
20:58235648 C T 0.088366 1.0565e-04
20:58239519 A G 0.023113 2.9057e-05
20:58245669 T G 0.030523 -3.1969e-06
20:58247383 G T 0.040296 1.0357e-05
20:58247460 A G 0.501274 -2.7047e-06
20:58251012 T C 0.740064 2.7149e-06
20:58251083 T C 0.330619 -2.4554e-05
20:58258687 G A 0.502874 6.2621e-05
20:58262713 T C 0.224856 3.0706e-05
20:58263286 T C 0.025090 -8.5569e-05
20:58264788 C T 0.090901 -6.0491e-06
20:58266832 A G 0.075097 3.2537e-05
20:58268588 T C 0.032704 2.4863e-04
20:58269037 G T 0.295600 2.9599e-05
20:58274520 C T 0.378448 -6.1253e-05
20:58277974 C T 0.025998 2.0205e-05
20:58284561 G T 0.342923 -3.3817e-05
20:58285080 G A 0.109275 -1.4694e-05
20:58285298 C A 0.716733 -3.0551e-04
20:58285430 T C 0.035538 2.0070e-04
20:58287632 T C 0.101861 4.5756e-05
20:58292447 G A 0.165618 1.2931e-04
20:58293777 C G 0.963537 -4.9539e-05
20:58296844 G A 0.074733 -8.2836e-05
20:58296885 C T 0.038628 4.7816e-05
20:58297904 G A 0.500148 -1.0676e-05
20:58299089 T C 0.050627 -1.8828e-04
20:58301856 T C 0.042364 1.3056e-05
20:58302191 A G 0.835810 -1.6213e-04
20:58302395 T C 1.374238 -2.5457e-04
20:58305369 T C 0.246044 6.5466e-06
20:58305865 T C 1.816518 -1.9989e-04
20:58308307 G A 0.242299 4.7572e-05
20:58309070 C T 0.417407 2.0379e-05
20:58309709 G C 0.444006 3.4685e-05
20:58312763 G A 0.324854 -1.0610e-05
20:58312849 T G 0.187312 1.2765e-04
20:58313273 A G 1.062461 2.2165e-05
20:58320072 G A 0.111232 4.9312e-05
20:58320312 G A 1.525744 3.1871e-05
20:58323081 T C 1.333553 1.9555e-05
20:58323353 G A 0.130297 3.5130e-05
20:58334847 A G 0.022947 -9.1351e-05
20:58339634 G A 0.051825 2.4456e-05
20:58342349 T C 0.022383 5.1278e-05
20:58349807 A G 0.430263 -2.2940e-05
20:58351629 A G 1.535757 2.4244e-05
20:58353106 A G 1.420753 1.3691e-05
20:58354748 T C 0.109369 7.4980e-05
20:58358591 G A 0.035651 -2.5000e-05
20:58359527 T G 0.027628 -1.1645e-04
20:58364303 T C 1.903410 -2.7184e-05
20:58365636 A G 0.032847 -5.7810e-04
20:58368073 A G 0.110375 7.0003e-05
20:58377266 A C 0.068618 -2.6044e-05
20:58380845 A G 1.835681 3.8379e-05
20:58381269 T C 0.025577 -2.4015e-04
20:58383303 A G 0.173339 1.9846e-05
20:58384254 A G 0.083490 5.4766e-05
20:58384389 T C 0.118278 1.4008e-04
20:58385362 G A 0.048482 -2.0070e-05
20:58385870 A C 0.704163 2.6572e-05
20:58389722 C T 0.151434 -2.5213e-06
20:58393977 G A 0.206475 -1.9256e-07
20:58398427 A G 1.368769 3.5177e-06
20:58400602 G A 0.146938 2.7594e-05
20:58400608 A G 0.219478 2.4467e-05
20:58402139 A G 0.048530 1.5218e-05
20:58406205 C T 0.100151 -5.2740e-05
20:58406750 T C 0.528373 1.6206e-05
20:58407333 A G 1.930366 3.0024e-05
20:58408468 C T 0.043214 -2.1375e-05
20:58411279 A G 1.889933 1.0560e-05
20:58414066 T C 0.052419 1.3097e-05
20:58416428 T C 0.222909 -1.6029e-05
20:58416667 G T 0.099174 1.2922e-05
20:58444089 C T 0.082718 -1.3610e-05
20:58444706 C T 0.072413 -6.3003e-06
20:58461802 C T 0.028488 -8.2266e-05
20:58467157 A G 0.063273 1.3843e-05
20:58472582 G A 0.684383 -3.9274e-05
20:58476841 T G 0.063033 8.6529e-05
20:58480893 T C 0.027754 3.2031e-05
20:58481532 T C 1.940340 -3.5679e-05
20:58483522 C T 0.118736 4.1216e-05
20:58502456 G A 0.521190 -1.0453e-05
20:58506605 T C 0.100664 -1.5180e-05
20:58533744 G T 0.102838 4.0102e-06
20:58536466 A G 0.067456 1.9135e-06
20:58537894 A G 0.038105 1.8915e-05
20:58541333 A C 0.037151 -4.2998e-05
20:58544441 A G 0.060511 6.8124e-05
20:58544915 T C 0.075934 6.6665e-05
20:58548352 G A 1.174105 -4.5131e-05
20:58559107 G A 0.332232 -5.4720e-06
20:58559654 A C 0.177935 -5.4467e-05
20:58560721 A G 0.052860 -3.2246e-05
20:58562571 G C 0.033694 -4.8060e-05
20:58567492 C T 0.027323 2.8122e-05
20:58576432 G A 0.053419 -3.9028e-05
20:58576449 G T 0.043013 -2.7722e-05
20:58578460 G A 0.055239 -3.5905e-05
20:58582415 G A 0.149162 -3.4700e-05
20:58584938 A G 0.042808 -5.3126e-05
20:58586009 C T 0.100235 -2.0206e-05
20:58586218 C T 1.522151 6.0446e-05
20:58586467 G T 0.969698 1.1163e-04
20:58587225 A G 0.929509 6.1158e-05
20:58587484 G A 0.963907 1.1590e-04
20:58589424 G A 1.841043 -3.5234e-05
20:58590564 T C 0.879732 1.2724e-04
20:58595191 T G 0.605969 -1.9724e-05
20:58600825 T C 0.034496 9.5855e-05
20:58611406 C T 0.775839 -3.7190e-05
20:58613573 A G 0.038118 6.6731e-06
20:58614853 G A 0.230705 -5.7272e-05
20:58615377 G A 0.739369 -1.2752e-05
20:58617232 G A 0.062951 -7.0717e-05
20:58617669 A C 1.312897 -2.4031e-05
20:58618592 G T 1.590928 7.1685e-06
20:58620455 G A 0.711638 4.3641e-06
20:58624890 A C 0.244438 9.0940e-06
20:58627031 T C 0.055496 2.2334e-05
20:58627428 T C 0.022376 3.3087e-04
20:58627497 A G 1.343751 -7.6005e-05
20:58629940 A G 0.044804 -2.8851e-06
20:58635886 A G 0.182025 2.6669e-05
20:58639605 A G 0.087200 -6.0244e-05
20:58639963 G C 0.183060 1.5045e-05
20:58640691 A G 0.035268 -8.8687e-05
20:58641006 A G 0.023369 -5.3959e-05
20:58642959 A C 0.030945 8.4964e-05
20:58647131 A T 1.179906 -7.6562e-05
20:58651900 G T 0.124144 -1.7577e-05
20:58652913 T C 0.042542 -3.7859e-05
20:58653917 A G 0.676837 -3.2756e-06
20:58659570 T C 0.046856 -4.8050e-05
20:58660086 C A 0.235612 6.3566e-05
20:58661722 G A 1.229614 2.7312e-05
20:58662983 C T 0.238199 6.4469e-05
20:58663105 C T 0.986193 1.8209e-07
20:58664616 A G 0.033856 -6.4094e-06
20:58664774 T C 0.731336 -8.6946e-05
20:58664824 T G 0.813087 -1.9917e-05
20:58664958 T C 0.060958 2.0866e-05
20:58665011 A C 0.864470 3.3659e-05
20:58666943 A G 0.147046 -5.1581e-05
20:58669527 T C 0.036119 1.7004e-04
20:58671070 T C 0.152190 -5.0386e-05
20:58685470 C A 0.076145 -1.8630e-05
20:58695973 G A 0.208293 -2.2536e-05
20:58699148 T G 0.137967 -1.9482e-05
20:58700003 A G 0.372512 2.6894e-05
20:58703541 G A 0.700054 2.7870e-05
20:58705433 A G 0.059774 -1.8281e-05
20:58707509 C T 0.045395 -1.4794e-05
20:58708298 C T 0.022201 2.0358e-05
20:58715220 T C 0.956014 -1.6537e-05
20:58719178 C T 0.846976 -9.4151e-06
20:58727495 A G 0.121174 -1.0113e-05
20:58728576 C T 0.979549 2.3029e-05
20:58735391 C G 0.112235 -5.4630e-05
20:58735988 G A 0.099706 -3.8290e-05
20:58747773 G A 0.035557 -1.1358e-05
20:58748731 T G 0.083783 -1.3747e-05
20:58755584 G A 0.093250 1.5295e-05
20:58757981 G A 0.862328 1.4436e-05
20:58770220 G A 0.090443 -8.4781e-05
20:58770311 A G 0.050316 -7.9975e-05
20:58777898 T C 0.375809 -2.2711e-05
20:58778386 G T 1.213992 -1.7445e-05
20:58784339 C G 0.573878 -4.3216e-05
20:58785070 C T 0.036242 -1.4143e-05
20:58786247 G A 0.668618 2.5990e-05
20:58786901 T C 0.041072 -2.5890e-06
20:58790471 T C 1.091365 1.2536e-04
20:58790814 G A 1.738451 1.3008e-05
20:58793034 T C 1.087441 1.3784e-04
20:58796312 C A 1.768253 1.6699e-04
20:58802085 C T 0.321557 -1.3396e-05
20:58802740 G A 0.095279 4.4400e-05
20:58805701 T G 0.131015 -1.7629e-05
20:58809845 T C 0.219987 2.6177e-05
20:58812287 C T 0.258277 3.6401e-06
20:58812393 A G 1.891267 1.2928e-05
20:58815979 T C 0.069355 3.0408e-05
20:58823433 G A 0.136737 -3.2181e-05
20:58827034 G A 0.100002 -3.3478e-05
20:58828664 T G 0.078051 -2.1944e-05
20:58831197 T C 0.029695 3.7589e-05
20:58831939 G T 1.898213 5.1328e-05
20:58843310 T C 0.122621 3.5283e-07
20:58844539 T C 0.049215 9.9687e-05
20:58847222 A C 0.067729 1.8198e-05
20:58848986 A G 0.055902 7.1365e-05
20:58849083 A G 0.041727 3.0279e-05
20:58852966 A C 0.222178 7.1076e-05
20:58852997 G T 0.190295 -1.2946e-05
20:58853877 T C 0.077801 -7.0509e-05
20:58853962 G A 0.355257 3.7739e-05
20:58877758 T G 0.056262 1.1577e-04
20:58878184 C T 0.087694 1.5683e-05
20:58879016 G A 0.044412 6.0926e-06
20:58880736 A G 0.029209 5.0824e-05
20:58882505 C T 0.463740 -6.8868e-06
20:58885066 T C 0.025820 -6.5721e-05
20:58886310 A C 0.042636 1.1048e-05
20:58893816 C T 0.736328 1.4620e-05
20:58893860 G A 0.076717 9.0466e-05
20:58894287 G A 0.680586 5.2360e-05
20:58894327 T C 0.219890 8.1057e-06
20:58895846 A G 0.548967 -3.3228e-05
20:58896715 G A 0.694013 4.4371e-06
20:58898209 C T 0.340239 1.3598e-05
20:58905142 G A 0.089930 -7.5293e-05
20:58905494 G A 0.974034 6.5134e-06
20:58907671 T C 0.111359 1.1937e-05
20:58908245 T C 0.185446 -6.5854e-06
20:58912006 A G 0.037514 2.5174e-05
20:58916564 C T 0.718376 -2.7529e-05
20:58920777 C T 0.324040 -9.6243e-06
20:58920825 A G 0.045411 2.1141e-04
20:58923936 C A 0.615891 -1.7960e-05
20:58924584 G A 0.030387 -3.7709e-05
20:58928752 A G 0.038858 -2.2951e-05
20:58928954 G A 0.023025 3.1132e-05
20:58929397 C T 0.236872 2.9494e-05
20:58934255 T C 0.094877 2.5384e-05
20:58937346 G T 0.706428 -2.8490e-05
20:58939637 A G 0.683838 8.0650e-06
20:58947131 G T 0.024025 -3.3196e-06
20:58948772 C A 0.085513 -9.6404e-05
20:58953805 T C 0.069508 -7.0829e-05
20:58956362 G A 0.205868 -5.5162e-05
20:58959118 A G 0.822156 -1.7746e-05
20:58968412 T C 0.385264 -6.6988e-05
20:58968805 T C 0.035898 3.2837e-05
20:58971103 T C 0.068099 1.4259e-05
20:58976152 A G 0.028582 1.3752e-05
20:58976244 G A 0.337860 -6.4209e-05
20:58978893 T C 0.062627 2.6297e-05
20:58979510 G A 1.731349 5.2778e-04
20:58980037 G C 0.335497 -1.0452e-05
20:58984161 T G 0.068407 1.2394e-05
20:58986719 G T 0.040896 4.3138e-05
20:58989804 A G 0.791178 6.7661e-05
20:58994014 T C 0.063487 3.2901e-05
20:58995874 A G 0.040072 1.4320e-04
20:58999594 C G 0.047920 -2.6904e-05
20:59005609 C A 0.051504 -3.0214e-05
20:59007662 T C 0.406128 -9.1802e-05
20:59033127 T C 0.806423 -7.3490e-06
20:59040427 T C 0.435697 5.4678e-04
20:59050476 C T 1.840345 3.3621e-05
20:59051899 G T 0.097337 -4.0944e-05
20:59054734 A G 0.706756 1.0904e-05
20:59055773 C T 0.041968 -1.3187e-05
20:59059249 C A 0.433418 -7.1775e-05
20:59060805 T C 0.067223 5.4914e-05
20:59062741 A G 1.213269 1.0577e-04
20:59071160 T C 0.108090 -7.3884e-04
20:59075175 C T 0.527246 4.9038e-05
20:59077648 C T 0.107470 -6.7149e-05
20:59078074 G A 0.294883 -3.1037e-06
20:59084776 T C 0.205719 -8.6766e-05
20:59085381 T C 1.317084 -8.7980e-05
20:59101886 T C 0.037664 1.3931e-05
20:59102941 A G 0.054490 -1.1042e-05
20:59105033 A G 0.035752 -6.0598e-06
20:59105451 C T 0.092004 -7.1426e-05
20:59125742 C A 0.627105 -5.1670e-05
20:59130492 A G 0.060994 -3.3755e-05
20:59134655 G A 0.436907 1.7325e-05
20:59135039 A G 0.066775 -8.1326e-05
20:59136043 A G 0.126591 -4.7053e-05
20:59142157 T C 0.190733 -9.0618e-05
20:59162004 T C 1.100641 2.1750e-05
20:59162965 C T 0.253639 -1.2523e-04
20:59163837 A G 0.100352 3.7862e-05
20:59164203 G A 0.059560 2.7111e-05
20:59172160 T C 0.026807 -1.8161e-05
20:59172496 T C 0.057184 -3.4518e-05
20:59172692 C T 0.060994 -2.6096e-05
20:59174660 A G 0.223973 9.7153e-05
20:59175442 T C 0.055321 -2.0285e-05
20:59177068 C T 1.165095 3.3652e-05
20:59177969 T C 0.037868 -5.8793e-05
20:59179406 T C 0.396225 7.8153e-05
20:59180773 G A 0.190733 -4.5761e-05
20:59187226 A C 0.049296 -6.0644e-05
20:59197643 G A 1.102725 3.2356e-06
20:59199927 G A 1.562599 -2.7810e-05
20:59206197 C T 0.082536 5.6133e-06
20:59206831 T C 0.044045 6.5299e-05
20:59210861 T C 0.052558 4.5035e-06
20:59228108 A G 0.075759 -6.5027e-05
20:59232536 C T 0.060861 5.4960e-05
20:59236662 T C 0.510300 8.1411e-06
20:59237898 C T 0.137338 -8.4381e-05
20:59242166 G A 0.116198 4.9166e-05
20:59251532 A G 0.027690 1.0397e-04
20:59252403 G A 0.099482 -5.7616e-05
20:59262648 A G 0.263617 3.9551e-05
20:59264011 A G 0.047894 5.3589e-06
20:59267000 T C 0.071734 4.2261e-06
20:59268710 A G 0.746098 -4.0803e-06
20:59272220 A G 0.184790 -8.1603e-06
20:59275927 T C 0.027501 -2.1132e-05
20:59276703 G A 1.056301 3.5954e-05
20:59280790 G A 0.055402 -1.8899e-05
20:59286946 A G 1.883036 5.2017e-05
20:59288407 A G 0.034648 -1.2330e-05
20:59296196 G A 0.070232 -2.9783e-05
20:59302892 C T 1.491491 6.6067e-05
20:59306900 G A 1.338603 3.3138e-05
20:59315127 G A 1.130655 1.9114e-05
20:59322860 C T 0.327023 -1.5049e-05
20:59324181 A G 0.086415 2.6398e-05
20:59324541 C T 0.042532 9.0263e-05
20:59325760 T C 0.065863 3.3345e-05
20:59326005 T G 1.193950 -1.3271e-05
20:59328917 A G 0.051591 2.5162e-05
20:59329100 C T 0.192541 2.1425e-05
20:59329466 T C 0.050147 1.2986e-05
20:59329911 A T 0.817579 -2.0756e-05
20:59331416 T C 0.995131 1.0551e-04
20:59341002 T G 0.045937 3.1841e-05
20:59346576 A G 0.559428 1.9773e-05
20:59347548 C T 0.181743 7.3583e-05
20:59348469 T C 0.064438 1.5994e-04
20:59349210 T C 0.041786 6.4883e-06
20:59349644 C G 0.045531 -1.4153e-04
20:59351668 A G 0.142459 2.8378e-05
20:59354380 A G 1.597754 1.3592e-03
20:59356370 C T 0.457239 -7.6860e-06
20:59358918 G A 0.395862 -2.5525e-04
20:59359142 G A 0.135082 1.3749e-04
20:59360152 T G 0.113712 3.8128e-04
20:59360980 T C 0.352307 -5.1511e-05
20:59361815 A G 1.943212 -2.2772e-05
20:59361931 A G 0.037310 2.2726e-05
20:59362391 C T 1.354884 4.1984e-05
20:59362703 G T 0.058888 -2.2972e-04
20:59363031 C T 0.022636 -7.4538e-05
20:59363839 G T 0.376871 3.9810e-05
20:59364466 A G 0.037566 1.1113e-05
20:59370140 A G 0.111897 -1.9140e-06
20:59370204 A G 0.383021 -9.6714e-06
20:59371749 A G 0.050540 -2.0995e-05
20:59372363 C T 0.534384 -1.5693e-05
20:59372824 A G 0.055869 -3.4890e-05
20:59375382 A G 0.113413 6.4970e-06
20:59376850 T C 0.366754 -2.1212e-05
20:59379480 T C 0.046119 -1.0892e-05
20:59392349 C G 0.071355 1.3306e-05
20:59394125 C T 0.366332 -1.3564e-05
20:59395034 G A 0.072101 3.6521e-05
20:59395979 G A 1.328194 -3.1064e-05
20:59396214 A C 0.040027 -6.0000e-05
20:59396408 C T 0.122326 2.1589e-05
20:59399629 A G 0.749464 3.0640e-05
20:59402347 T C 0.081965 -3.8633e-06
20:59415170 T C 0.132047 2.0486e-05
20:59422196 C T 0.026089 -7.7895e-05
20:59430887 G A 0.082744 -2.7130e-06
20:59442875 G A 0.139808 -1.5117e-05
20:59443108 G A 0.368270 9.6953e-07
20:59446304 T C 0.059449 2.6109e-06
20:59446931 A G 0.047028 -5.1647e-05
20:59447965 G C 0.316169 -6.0561e-05
20:59452276 T C 0.481978 2.3396e-05
20:59454012 A G 0.225232 5.8575e-06
20:59454299 C T 0.161402 6.1336e-05
20:59454718 C A 0.049780 -4.6145e-06
20:59455845 T C 0.119651 -4.1669e-05
20:59456185 C A 0.721992 1.1976e-04
20:59457322 A G 0.041971 5.6252e-05
20:59457381 T C 1.191996 3.1290e-05
20:59457960 T C 0.081984 1.9065e-05
20:59460087 G A 0.757279 -6.3154e-05
20:59464773 C T 0.041101 3.3688e-05
20:59466063 G C 1.966961 -4.0964e-05
20:59467227 A G 0.101303 -1.0636e-05
20:59469428 C G 0.626232 -8.2215e-05
20:59472415 G A 0.037216 3.1020e-05
20:59472742 A G 0.081433 5.8511e-06
20:59473505 C A 0.208192 1.1730e-05
20:59473649 A G 0.608822 -8.9198e-05
20:59474646 T G 0.105140 5.5557e-05
20:59474787 A G 0.411675 6.6861e-06
20:59475250 C A 0.115685 -8.1470e-05
20:59475749 T C 0.602970 1.0471e-04
20:59482590 G A 0.046395 -1.1125e-05
20:59482896 A G 1.384378 2.0706e-05
20:59491024 C T 0.562953 -3.4920e-05
20:59492550 A G 0.027939 -3.8263e-05
20:59495261 T C 0.027011 -4.7197e-06
20:59503238 A C 0.034833 4.5728e-05
20:59504509 A G 0.054227 -2.8284e-04
20:59505540 A G 0.048261 7.6517e-06
20:59506271 C T 0.037527 1.2696e-04
20:59509390 G A 0.035765 7.6068e-06
20:59510176 G A 0.765566 1.8206e-05
20:59510507 A G 0.160188 -3.2452e-05
20:59511471 G A 0.029355 1.6652e-05
20:59518143 T G 0.545507 2.3609e-05
20:59518564 G A 0.040731 -9.8347e-06
20:59525717 G A 0.647849 6.2682e-05
20:59526685 G A 0.066694 4.7554e-08
20:59528534 T C 1.183456 2.7819e-05
20:59529506 A G 0.030825 1.9926e-05
20:59531730 C G 1.522774 4.2474e-05
20:59535068 A G 0.190023 -1.5898e-04
20:59535190 G A 0.202068 -5.5042e-06
20:59535852 C T 0.320985 1.8065e-05
20:59539002 C G 0.184855 1.4875e-05
20:59540427 G A 1.941395 8.8899e-05
20:59545059 G A 0.063425 1.6627e-04
20:59549343 T C 0.134806 -2.9606e-05
20:59549499 T C 0.028017 7.8168e-06
20:59550276 A G 0.181100 -3.0360e-04
20:59551175 G T 0.049446 -2.5279e-05
20:59552675 A G 0.055269 -5.2603e-05
20:59559536 T C 0.845827 5.1413e-06
20:59560031 G A 0.417323 -1.7111e-04
20:59560302 A G 0.089933 3.3450e-05
20:59562096 A G 0.051156 2.9684e-05
20:59562420 A C 0.173064 -3.6296e-05
20:59563751 T C 0.171872 -4.0003e-05
20:59564812 T C 0.030458 3.0523e-05
20:59565183 T C 0.136068 -2.0579e-05
20:59565245 G T 0.360282 -3.8382e-05
20:59570371 A G 0.494974 1.8884e-05
20:59570792 C T 1.856304 3.9445e-05
20:59573866 A G 0.040718 3.5321e-05
20:59579146 G A 0.420714 -9.2758e-05
20:59579936 A G 0.079355 2.3014e-05
20:59586563 T C 0.308145 -2.1440e-05
20:59586828 T C 0.147701 1.5963e-05
20:59591312 T G 0.042889 -7.2737e-05
20:59592609 T C 0.128214 7.1438e-05
20:59593006 C T 1.914500 4.3558e-05
20:59597721 T G 0.064379 -9.9353e-06
20:59598476 A G 0.035444 -3.6892e-05
20:59600529 T C 1.200107 5.8982e-05
20:59603948 T C 0.049988 -1.5512e-05
20:59604811 G A 0.212788 3.4019e-05
20:59607045 G A 1.205940 9.0546e-05
20:59608232 A G 0.190467 -3.9533e-05
20:59608278 C T 0.078291 -4.8636e-05
20:59615081 T C 0.888950 1.2201e-04
20:59615154 T C 0.092637 -4.8672e-05
20:59619893 A G 0.033438 3.1679e-05
20:59622473 C T 1.075535 6.0227e-05
20:59623358 A C 0.291852 3.0479e-05
20:59623849 T C 0.959688 6.2509e-05
20:59625880 C T 1.445866 1.3041e-05
20:59627238 T C 0.082955 2.3318e-04
20:59627442 A G 0.089300 1.2971e-04
20:59629381 C T 0.288489 5.8553e-05
20:59630996 C T 1.327097 2.6527e-04
20:59632270 A G 0.051676 -7.9813e-05
20:59633587 A G 1.101680 4.6034e-04
20:59636544 T C 0.597666 4.8200e-05
20:59638856 A C 1.826901 3.0476e-05
20:59641272 C T 0.873795 1.3117e-04
20:59641908 A C 0.027102 -3.8165e-05
20:59645646 G A 0.103893 2.0265e-06
20:59653525 T C 0.031198 -1.3316e-05
20:59656466 T C 0.492270 -6.4255e-06
20:59660564 T C 0.044490 -1.7581e-06
20:59662263 T C 0.770964 -1.2131e-05
20:59667386 T C 0.052620 -3.4762e-05
20:59670941 T G 0.064600 -1.3007e-04
20:59675226 T A 0.127691 4.3979e-06
20:59675262 A C 1.662472 -2.8740e-06
20:59678459 T C 0.775547 -2.2069e-05
20:59680831 A G 0.132774 6.8098e-06
20:59680884 A C 0.411974 -9.6950e-05
20:59684655 C T 0.184570 -7.7040e-06
20:59686222 T C 0.057602 -1.6346e-05
20:59686850 T G 0.037742 1.2970e-05
20:59690648 T C 0.342709 -6.3043e-05
20:59691242 G T 0.130158 2.4382e-05
20:59691404 C T 0.161561 -4.8545e-05
20:59695463 T C 0.219926 -1.1738e-04
20:59697790 G A 1.880005 -5.0667e-04
20:59699099 C T 1.294046 -1.0549e-04
20:59700358 A G 0.684211 -1.6006e-05
20:59701101 C A 0.138860 -1.8624e-05
20:59702009 G A 1.258631 -7.3424e-05
20:59702457 T C 0.066457 8.2791e-05
20:59703487 A G 0.071290 2.4429e-05
20:59703896 C T 0.211081 -6.2888e-05
20:59704014 A G 0.787329 -1.6768e-05
20:59704394 A G 0.062224 -4.5621e-05
20:59705163 C A 0.261439 -3.5413e-05
20:59705334 T C 1.779062 -2.6405e-04
20:59705661 G A 0.024966 1.4040e-05
20:59705916 T C 0.106285 -5.5206e-06
20:59707822 A G 0.040221 -1.3805e-04
20:59707964 A G 0.352274 2.0178e-05
20:59708594 G C 0.202756 4.6429e-05
20:59712217 A G 0.045927 -3.0269e-05
20:59713172 T C 0.486207 -1.1399e-05
20:59713630 G A 0.212165 -1.5450e-05
20:59714025 G C 0.027868 3.0017e-05
20:59715343 T C 0.090625 1.0006e-05
20:59717569 G A 0.045291 -4.1714e-06
20:59725262 A G 0.233373 1.3644e-04
20:59735719 T C 1.619124 -3.4615e-05
20:59738911 A C 0.032331 -3.5409e-06
20:59740212 A G 0.118340 5.8443e-05
20:59746221 A G 1.546731 -3.9168e-06
20:59746594 T C 0.047554 1.6646e-05
20:59746895 T C 0.022603 1.2592e-04
20:59747046 T C 0.057138 5.7363e-05
20:59750573 T G 0.068661 3.4158e-05
20:59752399 T C 0.558600 -7.9474e-05
20:59753087 C T 0.098324 1.9839e-04
20:59754235 A G 0.070910 -1.0682e-05
20:59754565 C T 0.050611 5.7938e-06
20:59755651 T C 0.203645 1.9824e-04
20:59756922 G A 0.328944 6.9468e-05
20:59763000 G A 0.232084 1.3619e-05
20:59765295 T C 0.771879 1.4402e-05
20:59765678 A G 0.178403 1.7821e-06
20:59770014 A G 0.150749 1.2151e-04
20:59770941 G A 1.212801 -2.3092e-05
20:59772135 G C 0.063786 7.5612e-05
20:59773522 T C 0.086610 1.1826e-04
20:59774043 A G 0.146030 -2.1583e-05
20:59775164 C T 0.128146 -1.1773e-05
20:59780142 T C 0.133748 7.5686e-05
20:59782933 G A 0.114981 -1.8923e-05
20:59786367 C T 0.294571 -2.2901e-04
20:59787011 T A 0.058398 1.5008e-04
20:59787042 A C 0.051234 1.4902e-05
20:59787284 T C 0.127344 -1.0377e-04
20:59791579 C G 0.204427 2.7452e-07
20:59792268 T C 0.023743 -8.6267e-05
20:59800128 G A 1.343761 5.8630e-04
20:59801765 A G 0.021055 -9.8910e-06
20:59803632 G A 0.137425 -5.3476e-05
20:59804073 T C 0.082660 2.9802e-06
20:59815020 G A 1.048495 6.1577e-05
20:59830476 T C 0.201655 -6.3082e-05
20:59831418 A C 0.190584 -9.4662e-05
20:59831528 T C 0.105341 1.6383e-05
20:59834206 A G 0.235285 -2.0660e-05
20:59837055 G A 0.057346 -5.5353e-05
20:59844279 T G 0.110450 -2.0025e-05
20:59846015 T C 0.057632 4.3610e-05
20:59846819 T C 0.074091 7.7659e-05
20:59847088 T C 0.314997 -3.3346e-05
20:59853938 G A 1.460326 8.5990e-05
20:59858989 G T 1.213243 1.8013e-04
20:59863896 A G 0.120674 5.8418e-05
20:59864026 C A 1.558899 2.0153e-05
20:59865794 T C 0.203217 -7.9393e-06
20:59870373 G A 1.759860 2.7946e-05
20:59872944 T C 0.184661 -2.5550e-06
20:59874945 A G 0.028653 -4.2033e-05
20:59875525 A G 0.077651 -5.1626e-05
20:59878197 C G 0.022529 -1.0457e-05
20:59879030 C T 1.933112 1.2789e-05
20:59879794 T G 0.040377 -1.7076e-05
20:59880866 A G 1.336218 7.7313e-05
20:59881363 T C 1.728246 3.0355e-05
20:59884147 T C 0.063503 4.5418e-06
20:59886152 T C 1.675159 3.4669e-05
20:59891683 G A 0.042179 1.9746e-04
20:59893345 G A 0.501962 -5.9947e-05
20:59893559 G C 0.063714 -2.7442e-05
20:59895175 T G 0.464698 -1.6570e-05
20:59895860 T C 0.035307 -4.3200e-05
20:59897951 G C 0.023795 2.4039e-05
20:59897979 G A 0.919885 -1.5366e-05
20:59903057 G A 0.261572 5.1991e-05
20:59908775 A C 1.223619 -2.9608e-05
20:59918188 A G 0.038956 5.9543e-05
20:59918292 A G 0.283695 1.6691e-05
20:59920129 G T 0.447479 1.9827e-06
20:59922584 A G 0.168364 -2.0959e-05
20:59923816 C T 0.187400 7.3304e-05
20:59924863 G A 0.027057 -8.4248e-05
20:59925824 T G 1.365021 3.1713e-05
20:59926554 C T 0.058612 -2.3555e-05
20:59928005 G A 1.105412 -7.3714e-06
20:59931223 A G 0.131521 -1.1108e-04
20:59933907 C T 0.518798 3.9745e-05
20:59937855 T C 0.361746 3.7062e-05
20:59938740 G A 0.460670 -7.5100e-06
20:59938795 C A 0.066324 -9.6200e-06
20:59942115 G A 0.397764 -1.1050e-05
20:59942514 G A 0.027582 -4.1100e-05
20:59946357 A G 0.100125 4.7981e-05
20:59947044 A G 1.513251 2.0718e-05
20:59951215 G T 0.095318 -6.4740e-06
20:59956627 T C 0.026664 -9.2929e-05
20:59959761 C T 0.026940 5.7081e-05
20:59959900 T C 0.429689 -6.0126e-05
20:59960327 A G 0.401915 -1.1708e-05
20:59960966 A G 0.049540 -3.0640e-05
20:59962839 T C 0.310197 9.7382e-06
20:59962872 A G 0.026573 -1.0214e-04
20:59966387 A C 0.504676 -1.2885e-05
20:59966701 G T 0.044954 2.0023e-04
20:59969198 G A 0.093036 -1.6089e-05
20:59969754 G A 0.053178 -4.8741e-05
20:59971286 A G 0.282387 4.5661e-06
20:59972888 T C 0.484234 -3.1548e-05
20:59974772 A C 0.890995 -6.9301e-06
20:59975961 C T 0.053328 -3.1105e-05
20:59976479 C T 0.476418 9.5086e-06
20:59978087 G A 0.844386 -1.1344e-05
20:59978617 A G 0.115468 2.6818e-05
20:59978826 A C 0.035596 -4.4206e-05
20:59979354 G A 1.365160 -2.2581e-05
20:59981084 C T 0.122242 2.5549e-05
20:59983680 A G 0.060582 1.5367e-05
20:59984927 C T 0.472968 -2.4930e-05
20:59986272 A G 0.122504 -4.5686e-05
20:59986469 G A 1.517103 -8.6083e-06
20:59988176 T C 0.162197 -1.3083e-05
20:59989639 G A 0.936348 2.1774e-05
20:59991591 T G 1.158915 -1.1916e-05
20:59994054 T C 0.038527 -2.1400e-04
20:59996131 G A 0.099658 -5.3252e-05
20:59996632 C A 0.517788 -5.2080e-05
20:60001289 A G 0.177007 2.3228e-05
20:60003721 A G 0.042373 5.9856e-05
20:60010190 A G 0.091030 -5.2748e-05
20:60011991 C T 0.042438 1.4827e-06
20:60012470 T C 0.057768 -3.9778e-06
20:60013640 C T 0.360629 2.1958e-05
20:60017325 A G 0.065136 1.4874e-05
20:60017451 T C 0.048024 -1.6138e-04
20:60022160 C T 1.419922 -7.7588e-05
20:60022733 A C 1.115364 -1.6041e-05
20:60029944 A C 0.329379 6.3105e-06
20:60034951 T C 0.136370 8.5328e-05
20:60042404 C G 0.036946 5.5963e-05
20:60043365 A G 0.052386 3.5184e-05
20:60050458 C T 1.851948 -6.8659e-05
20:60050848 C T 0.891358 -7.5288e-06
20:60056333 T C 0.113527 1.1677e-04
20:60059991 A G 0.072692 -2.8036e-05
20:60075870 T C 0.032266 1.5233e-05
20:60081627 G A 0.028524 -4.8737e-05
20:60081842 G A 1.955416 -2.5151e-04
20:60082582 G A 1.495821 -1.4213e-05
20:60090140 T C 0.087262 9.7513e-05
20:60090295 A G 0.088583 -2.6675e-05
20:60090948 T C 1.018153 -2.0055e-05
20:60091406 G A 1.114244 -1.3788e-05
20:60091494 A G 0.070975 -1.4572e-05
20:60095078 C T 0.882702 -3.9347e-05
20:60097897 T C 0.192655 -5.5999e-05
20:60097938 T C 0.249887 -6.7466e-05
20:60099144 G A 0.583823 -1.1118e-05
20:60099470 T C 0.229897 -7.5611e-05
20:60102244 A G 0.063094 -6.3051e-05
20:60102832 T C 0.039777 -4.4988e-05
20:60103997 A G 0.101417 -2.0993e-05
20:60104659 T C 0.273146 -1.2556e-04
20:60111095 C T 0.746367 -8.9063e-05
20:60112024 A G 0.130275 2.4554e-05
20:60112199 G A 0.265947 -5.9204e-06
20:60119193 T C 0.038261 -3.2458e-05
20:60119410 T C 0.066165 -4.2902e-05
20:60120157 C T 0.436300 -4.6375e-05
20:60120495 T C 0.408929 1.6010e-04
20:60120633 C T 0.334861 7.3103e-05
20:60128452 G A 0.095428 2.4941e-05
20:60129599 A G 0.134426 1.4101e-05
20:60130163 G A 0.726059 3.6459e-06
20:60130758 C T 0.494623 -8.7946e-06
20:60131514 A G 0.023441 -4.5048e-06
20:60133475 A G 0.047278 -6.5525e-05
20:60133486 C T 1.445376 1.2179e-05
20:60137695 C T 0.409598 -2.5461e-06
20:60138217 T C 0.042597 2.5975e-05
20:60140715 T C 0.415320 1.4735e-05
20:60141354 A G 0.038407 1.5413e-05
20:60142009 A G 1.114481 -6.2542e-06
20:60146508 C T 0.035479 1.5362e-05
20:60148268 T C 1.499505 -2.5141e-05
20:60150313 G C 1.547377 -3.0575e-05
20:60153802 G A 0.049501 -1.6198e-05
20:60159518 G C 0.067583 -5.0056e-05
20:60159710 G A 0.030588 5.9634e-05
20:60162313 C T 1.971898 6.3416e-05
20:60163109 T G 0.055691 2.4385e-05
20:60164174 C T 0.099346 -1.9299e-05
20:60165474 A G 0.073085 -4.1055e-06
20:60166005 T C 1.552008 -3.8845e-05
20:60172064 A G 0.199072 4.3451e-05
20:60175608 G A 1.960259 8.2016e-05
20:60175722 T G 1.427125 -1.8670e-05
20:60182551 A G 0.447411 5.2208e-05
20:60183100 A C 0.020971 -1.1131e-05
20:60183964 A G 1.248573 3.0806e-06
20:60185597 G A 1.969772 5.9658e-05
20:60185696 T C 0.167267 1.9264e-05
20:60196676 A G 0.134192 1.5572e-05
20:60198066 T C 0.696100 -5.6238e-05
20:60199095 A G 0.034220 2.4795e-05
20:60210003 C T 0.056924 -5.7234e-05
20:60212494 T C 1.109168 -2.0597e-05
20:60212798 T C 0.087652 -4.0311e-06
20:60218706 A G 0.313942 4.4269e-05
20:60222397 T C 0.028579 1.1706e-05
20:60223822 A G 0.055321 -4.5557e-05
20:60224497 G A 0.916204 4.9203e-06
20:60225921 T G 1.622181 -1.5466e-05
20:60229579 G T 0.023298 -1.5931e-04
20:60230907 A G 0.089268 -5.8515e-05
20:60231824 G A 0.685535 6.5635e-06
20:60232649 C T 0.382791 3.8857e-05
20:60234167 A G 0.145695 4.2104e-05
20:60236951 A G 0.398049 -3.8604e-05
20:60237298 T C 0.988263 -3.4696e-05
20:60238864 A C 0.248793 3.5901e-06
20:60240701 A G 0.230461 -1.3480e-05
20:60242140 A G 0.074789 -2.7475e-05
20:60242376 A G 0.216488 -3.2373e-05
20:60243411 A G 1.477989 -2.2946e-05
20:60243614 T C 0.034308 -8.8652e-05
20:60245808 A G 0.444009 -6.9030e-06
20:60247557 A G 0.054564 -1.8239e-04
20:60248095 C T 0.232513 -6.3826e-06
20:60248733 C T 1.910028 4.0140e-05
20:60250076 C T 1.177030 2.5517e-05
20:60254559 T C 0.114831 3.1754e-05
20:60254932 C T 1.884036 3.6026e-05
20:60256746 C T 0.029199 -4.8055e-05
20:60257003 G A 0.183505 -2.8697e-05
20:60257179 A G 0.082549 3.2455e-05
20:60260044 A G 0.088635 -4.9528e-05
20:60260168 G A 0.224509 -2.3338e-05
20:60262691 G A 0.026972 3.2291e-05
20:60266918 C A 0.078979 1.0331e-04
20:60268917 T C 0.490595 5.5225e-05
20:60269787 A G 0.187234 6.0642e-06
20:60272196 G A 0.081958 -1.4482e-05
20:60273413 C T 0.091553 3.9127e-05
20:60275289 G A 0.486869 2.8180e-05
20:60276185 C T 1.863276 3.4357e-05
20:60281728 G A 0.734254 1.3625e-06
20:60285970 T C 0.037407 -6.6442e-05
20:60286573 G A 1.315007 -5.8925e-06
20:60288109 T C 0.095792 3.5753e-05
20:60291661 A G 0.348360 -5.8147e-06
20:60292863 T C 0.567134 -1.7878e-05
20:60292969 T G 0.036356 -6.2682e-05
20:60293919 A C 1.888508 1.6576e-06
20:60294615 T C 0.036606 -5.1054e-05
20:60294864 A G 0.134614 1.2824e-04
20:60295764 T C 0.103673 -2.0191e-05
20:60297168 T C 0.044817 -1.8047e-05
20:60297659 T C 0.376124 2.2579e-05
20:60298250 A C 1.188870 -1.4213e-05
20:60298506 T C 0.054805 -9.7459e-05
20:60298930 A G 1.211987 -2.1708e-05
20:60301114 A G 0.105403 8.8393e-06
20:60301957 G A 0.031007 -2.2322e-04
20:60303855 T C 0.801999 -3.5110e-05
20:60304104 A G 0.058800 1.4062e-05
20:60304823 C A 1.866230 3.4574e-05
20:60305258 T C 0.044528 -8.2853e-06
20:60305484 A G 0.089745 -2.9147e-05
20:60305845 A T 0.052124 -1.7000e-06
20:60307393 G A 0.938081 -3.2258e-05
20:60307928 C A 0.863717 -1.2908e-04
20:60308457 T C 0.154936 -7.6459e-05
20:60309969 A G 0.369467 2.8794e-05
20:60311201 C T 0.541125 -1.7222e-05
20:60314539 T C 0.210831 -7.9888e-05
20:60315229 G A 0.113355 -1.1215e-04
20:60315706 A G 0.312082 4.2780e-05
20:60315878 C T 1.031399 9.5685e-06
20:60317218 G A 0.427696 9.8882e-05
20:60317789 A G 0.062062 -4.9209e-06
20:60318561 C T 0.077246 -9.5210e-05
20:60320184 G A 0.037677 -2.0733e-06
20:60320985 T C 0.152726 1.5132e-05
20:60321627 A G 0.489060 2.5603e-05
20:60332244 T C 0.120349 -1.2040e-04
20:60333560 A G 0.147503 1.4515e-05
20:60336449 G A 0.089933 8.1740e-05
20:60337262 G A 0.346809 -2.8837e-05
20:60337752 G A 0.547276 -4.7811e-05
20:60339324 T C 0.470371 1.3941e-05
20:60339580 G C 0.583297 7.0102e-05
20:60339789 T C 1.448321 1.3128e-05
20:60339961 T C 1.041114 -2.5990e-06
20:60340365 G A 0.052023 9.4678e-05
20:60342888 G A 0.085892 4.4123e-05
20:60342916 T C 0.187806 -3.7283e-05
20:60344741 T C 0.553897 -3.6178e-06
20:60344854 A G 0.221987 -4.5792e-05
20:60345470 T C 0.186657 1.0162e-04
20:60345634 C T 0.055898 -3.0254e-06
20:60348084 T C 0.090053 1.5317e-04
20:60348334 A G 0.106811 -1.2102e-05
20:60348392 A G 0.077113 6.9992e-05
20:60348590 T C 0.093848 1.3429e-04
20:60354708 C T 0.036093 -2.7615e-05
20:60355031 G A 0.940499 8.7198e-06
20:60356650 A G 0.319434 3.5117e-05
20:60360353 G A 0.035590 -3.6958e-05
20:60362267 T C 1.573089 2.9905e-05
20:60362804 A G 0.618579 -6.3973e-06
20:60367514 T C 0.057541 8.5680e-05
20:60368586 C T 0.514637 -4.6383e-06
20:60369567 C G 0.374969 2.0130e-05
20:60371138 T C 1.413168 -4.5770e-05
20:60374341 A G 0.185800 -6.1588e-06
20:60374399 G T 0.176764 -1.6464e-04
20:60376704 A G 0.518746 -1.0020e-05
20:60377044 C G 0.291874 -1.5026e-08
20:60377650 C G 0.051341 3.9153e-06
20:60378771 T C 0.240689 8.4209e-05
20:60380813 A G 0.044580 -1.9727e-05
20:60383852 T C 0.058239 -6.3771e-05
20:60384223 A G 0.284672 -1.5788e-04
20:60385452 C T 0.120911 -2.0907e-06
20:60387892 G A 0.047852 4.3432e-05
20:60389226 A G 0.984807 5.0467e-05
20:60390093 A G 0.922563 1.2247e-05
20:60392038 A G 1.250342 2.9219e-06
20:60403091 G A 0.031081 -6.8232e-05
20:60403851 T C 0.029780 9.9715e-05
20:60405088 G A 0.085324 -1.9027e-05
20:60406571 A G 0.700407 3.2929e-06
20:60407972 C A 1.164696 -2.5370e-06
20:60415760 G A 0.079407 3.6817e-05
20:60419133 G A 0.021467 6.5403e-06
20:60419176 T C 0.061958 -1.1845e-04
20:60419750 T C 0.101861 -4.5174e-05
20:60420660 T C 0.025969 -4.7391e-05
20:60425036 G A 0.537347 2.4945e-05
20:60425089 A G 1.164861 -1.3518e-05
20:60428075 T C 0.026424 -1.3939e-04
20:60428369 G C 0.052662 9.5368e-05
20:60429070 A C 0.184515 3.5754e-06
20:60429118 A G 0.083354 -2.5263e-05
20:60430371 A G 0.054941 -1.8378e-04
20:60430663 A C 0.332206 -2.9518e-04
20:60431355 T C 0.836943 -5.3659e-07
20:60431371 A G 0.060468 -4.2560e-06
20:60433882 G A 1.663760 -9.2334e-05
20:60436482 A G 0.215174 2.2336e-05
20:60438922 A G 0.023778 -8.7588e-06
20:60443636 A G 1.249443 -2.0213e-05
20:60445555 A G 0.397676 -5.6811e-06
20:60447313 C T 0.057729 2.1384e-06
20:60451516 T C 0.031351 -1.3079e-04
20:60451598 C T 1.628423 -3.5097e-05
20:60451627 C T 0.818536 -1.0104e-05
20:60452535 C T 0.133189 -2.1343e-05
20:60452789 T C 0.100557 -8.2209e-05
20:60454191 C T 0.050514 3.4564e-05
20:60455871 T C 0.046372 3.2972e-05
20:60457289 T C 1.341755 -5.4132e-05
20:60457483 T C 0.045892 3.2647e-05
20:60457720 C T 0.035499 5.0552e-05
20:60457797 G A 0.332410 1.3325e-04
20:60457820 A G 0.034746 4.7159e-05
20:60457853 G A 0.320375 -5.0215e-05
20:60458241 T C 1.192538 -1.2791e-05
20:60459592 T C 0.080576 -8.4957e-05
20:60460612 A G 1.799351 -2.6278e-05
20:60460931 C G 0.129729 4.3612e-06
20:60463765 T C 0.056444 8.3048e-05
20:60467252 C T 1.882656 -2.4972e-05
20:60467272 T C 1.858459 -2.2791e-05
20:60467860 C T 0.298457 1.1514e-04
20:60476246 G A 1.760782 -5.3763e-05
20:60487863 A G 0.626852 -2.1559e-05
20:60488571 T C 0.147854 6.1778e-05
20:60489119 A G 1.901641 2.9832e-06
20:60489982 C T 0.097947 -1.1280e-06
20:60500449 A G 0.818475 2.5062e-05
20:60500603 C T 1.019111 -4.6809e-05
20:60500970 A C 0.132446 4.3133e-05
20:60503350 G A 1.024158 -4.9740e-05
20:60506540 G C 0.040283 -3.4469e-05
20:60511737 C T 0.490096 -1.1084e-05
20:60514224 A G 0.499025 -3.1157e-05
20:60516597 A G 0.879858 8.7659e-05
20:60524411 C A 0.062406 -2.2517e-04
20:60533715 A G 0.871257 -1.3510e-05
20:60534523 T C 0.475493 6.2164e-05
20:60537424 G T 0.075538 1.9507e-05
20:60541886 A C 0.925760 4.2117e-06
20:60542411 G A 0.095915 2.5965e-05
20:60544005 G A 0.313650 1.6620e-04
20:60545683 A C 0.982307 -2.2876e-05
20:60558063 A G 0.022691 1.0338e-04
20:60567191 C T 0.061218 -6.1362e-05
20:60573417 G A 0.259826 4.4153e-05
20:60574345 A G 0.022039 6.9818e-05
20:60576195 C T 0.157425 -2.8541e-05
20:60577204 C T 0.082380 2.9889e-05
20:60577365 C G 0.104581 6.5300e-05
20:60577598 A G 1.100495 1.9579e-06
20:60580041 T C 1.949071 -4.1427e-05
20:60581049 A G 1.307022 3.0944e-05
20:60594886 C A 1.694597 -9.4630e-05
20:60605117 T C 0.037268 -2.2329e-04
20:60620894 A G 0.074367 5.8545e-06
20:60621854 C T 0.206839 6.3208e-05
20:60626377 T C 1.154183 1.0882e-05
20:60630015 T C 0.590441 6.1678e-07
20:60631958 A G 0.119531 2.6525e-05
20:60634691 G T 0.148269 1.7501e-05
20:60648876 T C 0.217647 1.0733e-04
20:60649278 G A 1.938970 3.1244e-05
20:60659837 G A 0.046778 -4.5016e-05
20:60660576 T G 1.042798 1.4303e-05
20:60661012 T C 1.004122 1.0943e-05
20:60662086 G A 1.042688 -5.3536e-06
20:60662201 T C 0.105211 -2.2492e-05
20:60662814 A G 1.167578 -1.1316e-05
20:60672642 A G 0.208377 3.5097e-05
20:60674873 C G 0.051039 -7.7013e-05
20:60677616 A G 0.068557 4.7608e-05
20:60680114 G C 0.078976 5.1034e-05
20:60683359 T C 0.289901 9.3728e-05
20:60692498 T C 1.691806 -6.2042e-05
20:60692764 T C 0.402512 -3.9806e-05
20:60698512 T C 0.069148 -4.9330e-05
20:60700445 T C 0.038777 5.0286e-05
20:60712511 G A 1.610088 -4.8812e-05
20:60725888 A C 0.087613 1.0211e-04
20:60727824 A G 0.084383 -1.1940e-04
20:60728767 C T 1.622902 -3.4286e-05
20:60728796 T C 0.098586 -2.0758e-05
20:60732036 A C 0.092968 -8.3855e-06
20:60738620 T C 0.090670 -1.3324e-04
20:60741278 T C 0.035619 -2.9201e-05
20:60741632 T C 0.182314 -1.0619e-05
20:60743515 A G 0.077479 2.3422e-05
20:60746386 A G 0.269728 -7.0684e-05
20:60750857 T C 0.120038 -2.6902e-05
20:60756026 C T 0.065152 2.5754e-05
20:60759101 T C 0.188114 8.1682e-08
20:60760736 C A 0.712206 3.2372e-05
20:60762586 G C 0.313595 1.4220e-05
20:60765222 C G 0.067947 -1.5017e-05
20:60768497 T C 0.226323 -3.3573e-05
20:60768615 A G 0.320619 -1.4495e-05
20:60770931 G A 0.025700 1.4883e-05
20:60773684 T C 1.065282 -1.8009e-05
20:60775184 C T 0.079252 -7.8978e-07
20:60776275 G A 1.005492 -1.8739e-05
20:60778208 T G 0.420523 8.7896e-06
20:60783727 C A 0.223081 -2.0217e-05
20:60787909 A G 0.045109 -5.3717e-05
20:60791404 T C 0.784028 -2.6206e-05
20:60791866 A G 0.032815 2.5664e-05
20:60792177 T C 0.058865 -9.7217e-06
20:60792972 T C 0.025145 7.2122e-06
20:60796524 T C 0.349778 -3.2828e-06
20:60797734 T C 0.279888 5.9813e-06
20:60798268 T C 0.023782 -5.7853e-06
20:60801349 T C 0.034915 -3.1506e-05
20:60802021 T G 0.154770 2.4155e-05
20:60811208 T C 0.089012 -2.9601e-05
20:60815313 G C 0.060348 1.5592e-04
20:60815446 G A 0.914802 2.8259e-04
20:60826850 T C 0.133641 3.5199e-05
20:60829150 A G 0.023324 -3.5197e-05
20:60831300 A G 1.906022 1.1588e-05
20:60831429 A C 0.216839 2.9263e-05
20:60832067 T C 0.345517 6.0239e-05
20:60849854 A G 0.128120 4.7224e-05
20:60851579 A G 0.937928 -4.8437e-04
20:60855449 T C 0.416884 -2.3688e-06
20:60858776 G A 0.922586 1.7725e-04
20:60863171 T G 0.032032 4.0162e-05
20:60866735 G C 0.082819 1.6558e-05
20:60871735 T C 0.088914 -9.6144e-06
20:60874972 C T 0.139762 1.9558e-05
20:60880901 T C 0.118658 3.7130e-05
20:60882747 A C 0.046804 3.0360e-05
20:60883191 T C 0.029111 1.9188e-04
20:60884339 A G 0.179857 -9.3783e-05
20:60884427 T C 0.025158 -4.1917e-05
20:60884852 A G 0.022986 -1.4066e-05
20:60885362 A G 0.047566 2.7796e-05
20:60887581 A G 1.252302 -1.7093e-05
20:60889385 T G 0.035291 -4.6824e-04
20:60890564 A C 0.401269 1.8605e-05
20:60894470 T C 0.640121 -2.5222e-05
20:60897721 T C 0.458920 -1.0649e-05
20:60898244 G A 0.466674 -1.6707e-05
20:60899206 T C 1.373076 1.0098e-05
20:60900481 G A 1.892767 9.6390e-06
20:60902366 A G 0.023879 1.5726e-05
20:60902389 A G 0.185800 7.4090e-05
20:60905878 G A 1.860874 2.2171e-05
20:60908969 C T 1.860192 2.1436e-05
20:60909316 T C 0.033009 -9.5974e-06
20:60910124 G T 0.058936 9.0272e-06
20:60920700 C T 0.497467 -5.8554e-05
20:60921044 C T 1.364667 8.2664e-05
20:60921643 C T 1.966747 1.1013e-05
20:60926828 A G 0.074678 -8.4596e-07
20:60927603 A G 0.023460 -5.3366e-05
20:60940086 A G 0.115961 1.0880e-05
20:60944084 C A 0.313351 6.5330e-05
20:60945610 A G 1.905967 -2.6632e-05
20:60949652 T C 0.044830 -6.9807e-06
20:60951422 G A 0.077551 -6.8352e-05
20:60958651 C T 0.717334 -5.4150e-05
20:60958938 A C 0.076152 -5.9334e-05
20:60962943 C T 0.067469 -1.6982e-05
20:60963055 C T 0.375829 6.3289e-05
20:60963494 T C 0.400847 1.1610e-04
20:60964857 T C 0.143326 -4.8584e-05
20:60966460 G C 0.042896 6.1598e-05
20:60966571 T C 0.035599 6.1023e-05
20:60966896 A G 0.055213 1.4748e-04
20:60968547 G A 0.148204 4.0857e-06
20:60968596 G A 0.455804 -4.6073e-05
20:60974987 C T 0.107090 -4.0577e-05
20:60978361 C T 1.135698 -1.9616e-05
20:60980601 T C 0.034421 -5.7673e-05
20:60981155 G A 0.978432 -1.6949e-05
20:60986019 C A 0.524488 -1.0473e-06
20:60987737 T C 0.291598 1.1327e-06
20:60989607 G A 0.036213 6.6748e-05
20:60990075 G T 0.573313 3.4415e-05
20:60998081 C T 0.886921 -1.1689e-04
20:60998304 C T 0.073403 8.0577e-06
20:60998628 A G 0.054853 5.6882e-05
20:61004807 A G 0.670102 -2.2347e-06
20:61005595 A G 0.047235 -1.4108e-05
20:61006564 T C 0.094130 -7.1405e-05
20:61007422 G A 0.847515 -3.1800e-05
20:61007473 T C 0.045567 9.5854e-05
20:61010335 A G 0.110998 2.6885e-05
20:61014066 T G 0.217462 -5.9643e-05
20:61019224 G A 1.191483 -9.2711e-06
20:61024823 G A 1.467911 -6.6971e-05
20:61028447 G C 0.521284 -1.5263e-05
20:61028986 C T 1.046586 2.2425e-05
20:61031249 A G 0.025077 7.9882e-05
20:61038322 T C 1.861416 1.0531e-04
20:61038853 A G 0.034629 8.4711e-05
20:61039343 C T 0.518752 -1.3554e-05
20:61039662 C T 0.047742 1.2583e-04
20:61044227 C T 1.010964 3.7449e-05
20:61044980 T C 0.271374 -1.5313e-05
20:61045920 A G 0.301722 -1.5208e-04
20:61047465 G A 1.244830 6.1639e-05
20:61049831 C T 0.422736 -3.8194e-05
20:61056050 G T 1.165881 -5.1479e-05
20:61057074 A G 0.148266 -3.6463e-06
20:61064203 T C 0.304260 -2.4377e-04
20:61065194 T C 0.445830 7.1467e-05
20:61065347 A G 0.035307 -4.8035e-05
20:61065489 A G 0.182927 8.5789e-06
20:61069961 A G 0.340126 -4.6381e-07
20:61072425 G A 1.157653 1.9953e-04
20:61075000 T C 0.277087 -3.8853e-06
20:61080655 A G 0.053867 -1.3295e-04
20:61088021 T C 0.545410 1.7395e-04
20:61088415 T C 0.654788 1.7881e-05
20:61089674 A G 0.268972 3.8747e-06
20:61091315 T C 0.503845 -2.4619e-05
20:61091370 A G 1.155176 1.0690e-04
20:61091395 C T 0.961278 -8.1203e-06
20:61141745 T C 0.132177 5.5145e-05
20:61150190 T C 0.145303 -1.4848e-04
20:61151090 C T 0.043886 7.1889e-05
20:61153365 C T 1.070465 -2.8417e-06
20:61154641 T C 0.628871 -2.2555e-05
20:61158870 C T 1.462091 -1.7616e-04
20:61166220 T C 0.134150 -2.7492e-05
20:61166540 T C 1.055188 -2.0160e-05
20:61167883 A G 0.765796 -8.3083e-05
20:61181787 C A 0.872984 8.5886e-05
20:61183197 G A 0.662241 -1.2654e-03
20:61185858 T C 0.054428 -1.2605e-04
20:61186235 A G 0.181863 -1.6565e-04
20:61187199 C T 1.219169 4.8391e-05
20:61195281 T G 0.069420 3.9940e-05
20:61199023 T C 0.315747 -2.7107e-05
20:61199642 T C 0.111456 6.0611e-05
20:61201038 T C 0.511225 -1.8014e-04
20:61201127 T C 0.101936 5.6392e-05
20:61204793 C T 0.038761 2.3068e-05
20:61205611 T C 0.175839 -1.5831e-04
20:61206736 T C 0.066811 -2.3553e-05
20:61207180 A G 0.035388 1.4729e-04
20:61212452 A G 0.240322 4.9318e-06
20:61266500 A G 0.020195 5.1023e-05
20:61267466 T C 0.150311 -7.8047e-05
20:61268219 A G 0.057414 6.5263e-05
20:61271339 A G 1.192087 -2.9700e-04
20:61272161 A C 1.255256 -1.4301e-04
20:61280312 A G 0.107899 1.9749e-05
20:61282214 T C 0.041809 3.6506e-05
20:61284092 G C 1.561191 -4.2544e-05
20:61287016 A G 0.058242 7.3664e-05
20:61287237 C A 1.977945 -4.5282e-05
20:61288015 A G 0.108691 4.0228e-05
20:61288355 T G 0.567536 -1.9753e-04
20:61294415 G A 0.732222 8.9998e-05
20:61295254 T C 0.091803 -9.3255e-05
20:61299525 A G 0.095299 1.3853e-04
20:61300863 A G 0.421578 4.2917e-07
20:61302148 A G 0.034652 -9.0175e-05
20:61302839 G A 0.060413 6.9266e-07
20:61303004 C T 0.834334 3.6889e-05
20:61303346 T C 0.049553 1.3359e-05
20:61303815 C T 0.421016 1.0808e-05
20:61305280 T C 1.663068 -1.1116e-04
20:61305936 A G 0.259018 -5.8587e-05
20:61307430 A G 0.443668 1.0490e-05
20:61308996 T C 0.042471 7.1403e-05
20:61310070 A G 0.287051 4.2495e-05
20:61311507 G T 0.022973 -1.7888e-05
20:61311509 A G 0.055204 -2.6950e-06
20:61311993 T C 1.526136 2.0937e-05
20:61314506 A G 0.352622 3.8845e-05
20:61314972 G A 0.077797 1.4906e-05
20:61315199 A G 0.811337 -3.7014e-05
20:61317643 T C 0.708431 1.3903e-06
20:61317786 A G 0.040049 -3.8557e-05
20:61321110 T C 0.040429 1.2968e-05
20:61322018 T C 0.272744 -4.4196e-05
20:61324107 C A 1.536513 -1.4515e-06
20:61324336 T C 0.044165 -2.9174e-05
20:61327146 G A 0.521407 -2.5663e-05
20:61328358 T C 0.067852 -1.4537e-05
20:61331445 A G 0.595719 4.8071e-05
20:61331649 G A 0.084909 -1.3607e-04
20:61335090 G A 0.672429 8.6186e-05
20:61336359 G A 1.453597 3.2190e-05
20:61337911 C T 0.566676 -6.3649e-05
20:61339488 G A 0.049066 1.2502e-05
20:61340774 T C 0.025700 -7.7203e-06
20:61341286 G A 0.462627 -6.3234e-05
20:61343484 A G 0.198023 3.0034e-05
20:61343602 G T 0.145342 2.0185e-05
20:61347858 A G 0.027355 1.0892e-05
20:61347958 C T 0.025440 4.0700e-06
20:61349359 A G 1.551956 -3.2514e-05
20:61353177 T C 0.594791 2.0489e-05
20:61363675 T G 0.314487 8.6368e-05
20:61364133 C T 0.574725 3.9473e-05
20:61365273 G A 0.101297 -2.4389e-05
20:61368528 T C 1.787796 3.4314e-05
20:61368631 T C 1.542966 4.5558e-06
20:61369111 C T 0.297814 4.8656e-06
20:61369471 A G 0.047502 -7.3248e-05
20:61370540 G A 0.021299 -2.6022e-05
20:61372012 G A 0.083228 -1.1260e-05
20:61373122 A G 0.066963 9.5955e-05
20:61374823 G A 0.039897 -2.7298e-05
20:61375479 T G 0.024953 -5.9619e-05
20:61384046 C T 0.104708 2.0485e-05
20:61384726 C T 0.114831 8.8781e-05
20:61385618 A G 1.872705 2.5926e-05
20:61391977 T G 1.749506 -3.2552e-05
20:61395161 T C 1.756257 -4.1222e-05
20:61397042 A G 0.107934 1.4837e-05
20:61397324 A G 1.878109 3.0000e-05
20:61403400 A G 0.175611 -2.4812e-06
20:61405148 T C 0.054843 4.0780e-05
20:61406425 A G 0.571820 -5.4951e-06
20:61407256 T C 0.452088 1.2199e-05
20:61407964 T C 0.078537 -7.3285e-05
20:61408259 A G 0.113682 2.6636e-05
20:61412572 G T 1.518269 2.7499e-05
20:61418482 A C 1.374310 1.5111e-05
20:61419074 A G 0.066113 3.3700e-05
20:61420278 G A 1.835395 2.2447e-06
20:61420879 T C 0.032347 -3.4629e-05
20:61421893 T C 0.039069 -2.3086e-05
20:61426678 A G 0.134624 7.6654e-06
20:61429144 A G 0.485720 3.8280e-05
20:61431503 C T 1.018588 2.9618e-06
20:61432931 T G 0.051156 -2.5426e-05
20:61438080 A G 0.743631 5.7527e-05
20:61442043 T C 0.529152 3.2185e-05
20:61443080 C G 0.085999 -7.4631e-05
20:61443716 A G 0.042977 -9.4207e-07
20:61444523 T C 0.030023 -1.3816e-05
20:61444939 C G 0.067336 8.0157e-06
20:61445362 G A 0.039313 -6.3532e-05
20:61447759 C T 1.052367 -1.7303e-06
20:61451997 T C 0.325348 1.7059e-06
20:61454347 A G 0.729882 -8.4346e-08
20:61454759 A G 1.052701 2.2537e-05
20:61454782 G T 0.037748 2.7498e-06
20:61459315 T C 0.124699 -1.0740e-05
20:61459679 T C 0.351009 2.4471e-05
20:61462502 C G 0.135513 -3.3872e-07
20:61463522 A C 0.418102 2.1448e-06
20:61464142 A G 0.232545 2.3541e-05
20:61465756 T G 0.029092 9.1475e-05
20:61467445 T C 0.107931 2.5316e-05
20:61468147 G T 0.049254 3.2212e-05
20:61468413 T C 0.102446 -4.0673e-05
20:61469969 G A 0.109836 -4.5039e-05
20:61470065 A G 0.029676 -4.8415e-05
20:61472386 G A 0.538626 -1.4019e-05
20:61474960 G A 0.084393 -2.6389e-05
20:61477928 G T 0.021156 -1.3693e-05
20:61478212 A G 0.853500 -1.5568e-05
20:61479056 G A 0.091381 8.3693e-06
20:61479690 A G 0.047239 -3.7234e-05
20:61489101 C G 0.381168 -3.3577e-05
20:61491494 C T 0.145708 3.9967e-05
20:61493536 C G 0.537792 -7.9245e-06
20:61494162 G A 0.027806 -6.1216e-05
20:61494225 T G 0.144991 3.6011e-05
20:61494438 G A 0.139525 -1.1832e-05
20:61500073 C T 0.080365 -1.3951e-05
20:61500096 G A 0.486746 1.1111e-05
20:61503838 A C 0.417345 1.9626e-05
20:61504457 C T 1.844801 -2.8848e-05
20:61504585 G A 0.276807 3.8340e-06
20:61505930 A G 0.252825 -8.4974e-07
20:61507075 C T 1.010172 8.4096e-06
20:61508011 A G 0.029342 -3.5673e-05
20:61511626 T C 0.069423 3.5283e-05
20:61512185 C G 0.161028 1.5919e-05
20:61516372 T C 0.165244 2.8947e-05
20:61519618 C T 0.454561 1.0518e-05
20:61522908 G A 1.057800 -3.0991e-06
20:61528306 G A 0.799601 -6.0774e-05
20:61538110 T C 0.371210 -3.0297e-05
20:61538311 C T 0.024522 3.4761e-05
20:61539055 C T 0.052341 -3.9862e-05
20:61542863 A G 0.112559 9.6006e-05
20:61543161 C T 0.066723 1.2280e-05
20:61556270 A G 0.059586 6.3038e-05
20:61558775 C T 0.424924 -3.2303e-05
20:61559126 T C 0.040935 1.7777e-05
20:61561153 A G 0.997553 -1.0103e-05
20:61566874 C G 0.084701 -2.4403e-06
20:61569131 G A 0.183622 6.6480e-05
20:61575990 A G 0.051906 2.4574e-05
20:61579558 T C 0.096730 -6.0396e-06
20:61582138 T C 1.440783 -2.6091e-07
20:61583049 T C 0.020435 -7.1503e-05
20:61587367 T C 0.970817 2.0374e-05
20:61588159 G A 1.334559 -3.3659e-05
20:61591693 T C 0.070962 -4.0135e-06
20:61594943 A G 0.032691 -3.2612e-05
20:61595636 T C 0.490813 3.5890e-05
20:61597214 C T 0.177663 -5.1969e-05
20:61598731 T C 0.050095 2.9571e-05
20:61600777 A G 1.026625 2.9062e-05
20:61601579 A G 0.101008 2.7333e-05
20:61604773 C T 1.084581 7.2533e-06
20:61605744 A G 0.102462 7.1651e-07
20:61605769 A G 0.600256 4.7665e-05
20:61606150 T C 0.100138 -6.1328e-05
20:61614173 A G 0.620951 3.6257e-05
20:61614790 T C 0.040481 1.3897e-05
20:61614961 A G 0.201941 -2.8830e-05
20:61615271 C A 0.024775 -1.3292e-05
20:61616623 C T 0.665993 -8.2124e-06
20:61620694 T C 0.051689 4.0392e-05
20:61622313 A G 0.037527 5.5708e-05
20:61622950 T C 0.024671 -2.4086e-05
20:61625674 T C 0.040913 -8.6885e-06
20:61626303 T C 0.226641 1.1088e-05
20:61626942 T C 0.115039 3.5894e-06
20:61628698 G A 0.096671 7.9317e-05
20:61630715 T C 0.406294 -2.3995e-05
20:61631033 C T 0.080667 -1.1938e-04
20:61634104 A G 0.045385 -4.2159e-05
20:61635513 T G 0.124617 5.4458e-05
20:61639280 T G 0.121722 3.1717e-05
20:61639750 G A 0.060397 2.7589e-05
20:61645022 A G 0.024116 7.4225e-06
20:61645779 G T 0.502261 -7.0353e-07
20:61647024 C T 0.065298 -9.1235e-05
20:61647633 G T 0.600941 -4.1580e-05
20:61651259 T G 0.169496 2.9033e-05
20:61655576 A G 0.597124 7.0086e-06
20:61656294 G A 1.279303 7.2779e-07
20:61661766 G C 0.538285 -3.8884e-05
20:61665975 A G 1.313131 -4.7985e-05
20:61669036 G A 1.294370 -4.3367e-05
20:61679007 G A 0.259553 8.3212e-06
20:61681388 T C 0.036174 3.4469e-05
20:61681411 T C 0.076859 -4.8071e-05
20:61682128 A G 0.056963 -3.6584e-05
20:61691380 G A 1.516727 -8.7304e-07
20:61701531 C T 1.075146 2.7209e-05
20:61706750 T C 0.720671 -2.0894e-05
20:61710649 G A 0.122095 -4.7347e-05
20:61711484 C T 0.211558 -4.9057e-06
20:61712518 C A 0.911310 -3.1609e-05
20:61712990 A G 0.179724 1.0299e-04
20:61714905 T C 0.125594 6.4417e-05
20:61716640 G T 0.200571 -2.0842e-05
20:61717712 G T 1.264503 -4.1855e-06
20:61720533 A G 0.067392 -1.1038e-04
20:61723021 A G 0.045191 -3.9477e-05
20:61723417 T C 0.261861 1.3392e-05
20:61723741 T C 0.088265 -5.2105e-05
20:61724045 T C 0.022149 2.8667e-05
20:61730820 A G 1.545303 1.8807e-05
20:61731627 C T 1.605609 3.2294e-06
20:61731714 C A 0.109895 2.3070e-05
20:61732088 G A 0.163664 -3.6792e-05
20:61733641 C T 0.627651 -2.1622e-06
20:61735187 T C 0.024970 -2.6607e-05
20:61737520 C G 1.295600 2.4802e-06
20:61739896 C T 0.499528 -6.3590e-06
20:61739990 C T 0.445278 -2.0765e-05
20:61745282 C T 0.051403 -3.2882e-05
20:61747343 A G 0.208205 -2.9841e-05
20:61747522 C T 1.799662 -2.4502e-05
20:61751874 T C 0.255713 7.8587e-06
20:61753969 C G 0.693922 1.4178e-05
20:61754113 G A 0.051435 6.8847e-05
20:61754323 A G 0.753927 -2.9814e-05
20:61760306 A G 0.825943 -1.5208e-05
20:61760927 C T 0.546760 -3.5406e-05
20:61764187 T G 0.585586 -4.1088e-05
20:61764527 C G 0.119561 -1.3850e-05
20:61768026 T C 0.943306 -5.2648e-05
20:61768527 A G 1.416118 -2.4074e-05
20:61771527 A G 0.054146 -1.5943e-05
20:61772029 A G 0.024492 5.9583e-05
20:61773955 G T 0.220010 9.0906e-07
20:61781503 C G 0.045054 5.5652e-05
20:61790616 A G 0.987773 -7.6094e-06
20:61791624 T C 0.063987 4.1904e-05
20:61793778 C T 1.252052 -2.4602e-05
20:61794245 C A 0.104899 5.1397e-05
20:61795945 G T 0.026307 -7.2470e-05
20:61796621 T C 0.249936 -4.3977e-05
20:61798243 C G 0.123679 -4.5540e-05
20:61802599 A C 0.028832 -7.0023e-05
20:61811288 A C 0.082069 2.1641e-05
20:61822223 C G 0.036482 -3.1054e-04
20:61822934 G A 0.045291 6.2112e-06
20:61822979 A G 0.041182 -3.4777e-05
20:61824507 G T 0.052854 1.1453e-04
20:61834695 A G 0.607329 5.5850e-06
20:61835245 A G 0.049611 -3.0525e-05
20:61835497 T C 0.030484 2.1197e-05
20:61841612 T C 0.396362 2.8912e-05
20:61842847 T C 0.658505 1.1263e-05
20:61844363 C T 0.213824 -4.7813e-05
20:61850563 T C 1.377604 3.5920e-05
20:61855766 A G 0.028238 2.2368e-05
20:61856471 C T 0.181233 3.0875e-05
20:61862300 G A 1.255337 2.4100e-05
20:61865026 T G 0.114289 3.9645e-05
20:61869956 A G 0.023567 -1.9461e-05
20:61872136 C T 0.318454 -2.8097e-06
20:61873039 C T 1.049472 1.2204e-05
20:61876788 A G 0.030098 5.4557e-06
20:61880169 G T 0.768906 -2.3386e-06
20:61880561 T C 0.031818 -7.8210e-07
20:61881074 T C 0.051491 -5.3909e-05
20:61882030 T C 0.045739 -1.9241e-05
20:61883807 T C 0.728882 1.0124e-05
20:61890829 C T 0.613191 -3.1303e-05
20:61890903 A G 0.021552 -6.7280e-05
20:61892498 T C 1.689388 -4.0645e-06
20:61894614 G A 0.117399 5.6277e-05
20:61895523 A G 0.023486 2.4939e-05
20:61895712 A G 0.060309 2.6242e-05
20:61895909 G A 1.106438 2.3785e-05
20:61895920 C A 1.826063 -1.3269e-05
20:61898628 C A 1.079784 3.2795e-05
20:61898803 T C 0.378039 -2.6171e-05
20:61899714 C A 1.194550 1.6685e-05
20:61899996 G A 1.496746 -7.4047e-06
20:61900305 T C 1.506970 -4.7353e-05
20:61905015 C G 0.153839 2.0761e-05
20:61905252 A G 0.113004 -2.7967e-05
20:61907075 C T 0.853941 1.9052e-04
20:61908155 C A 0.166277 4.5470e-05
20:61915375 T G 0.802713 -1.3089e-04
20:61916286 A C 0.137854 4.4106e-05
20:61916379 T C 0.896860 -8.0701e-05
20:61927475 A G 0.137698 4.2519e-05
20:61943089 A G 0.028121 1.0201e-04
20:61943803 T C 0.097898 8.0432e-05
20:61945237 A G 0.029497 5.9539e-06
20:61947318 C T 0.109145 3.5400e-05
20:61948549 A G 0.216011 -1.9580e-04
20:61949703 A G 1.382427 -2.4471e-04
20:61954484 T C 0.104241 -3.3709e-06
20:61960080 G A 0.126899 3.8959e-05
20:61966954 C A 0.065941 -1.1992e-05
20:61970176 A G 0.463140 8.4185e-05
20:61973574 G A 0.080735 -8.7520e-06
20:61974832 G A 0.095062 1.8029e-06
20:61975378 G A 0.101956 2.3703e-05
20:61979623 C T 0.061874 -5.6405e-05
20:61981554 A C 1.779944 -9.8116e-06
20:61982692 T C 1.908833 -2.6800e-05
20:61983901 A G 0.160334 4.3882e-05
20:61990731 T G 0.054512 2.0197e-06
20:61990939 A G 0.127996 -1.1424e-05
20:61991301 C A 1.921005 -3.0412e-05
20:61993790 G A 0.199273 -4.7260e-06
20:61994974 G A 0.069144 -9.4216e-06
20:61995322 T C 1.739882 -1.2750e-04
20:61997901 G T 0.201097 -2.6464e-05
20:61999308 A G 1.181801 -6.1084e-05
20:61999390 T C 0.074357 -7.4672e-05
20:62001546 T C 0.986842 -4.0850e-05
20:62002451 T C 0.145124 1.5961e-04
20:62004773 A G 0.038611 4.3868e-05
20:62007620 C T 0.793917 1.1477e-05
20:62008596 A G 0.681653 -4.0425e-06
20:62009176 A G 0.034622 -8.0404e-06
20:62010682 A G 1.200837 3.7587e-05
20:62015238 T G 0.219244 5.3044e-05
20:62017206 C T 0.038021 -1.9910e-05
20:62018747 G A 1.241299 1.0965e-05
20:62022727 A G 0.164323 -7.8735e-05
20:62026811 A G 0.119197 1.0080e-04
20:62029070 C T 0.455960 7.0103e-05
20:62043227 G A 0.044457 -1.2900e-05
20:62047709 A G 0.073036 2.7993e-05
20:62050005 C A 0.310469 1.2690e-04
20:62051974 A G 0.041598 7.1556e-05
20:62052011 A G 0.048453 1.4573e-04
20:62053131 A G 0.278054 -6.6480e-06
20:62056013 A G 0.649679 -1.9107e-07
20:62056148 A G 0.218202 -8.6901e-07
20:62057928 G T 0.211123 -2.3432e-05
20:62059116 T C 0.167429 -4.6798e-06
20:62060764 T C 0.044973 2.8453e-05
20:62064534 A C 0.284747 -1.0408e-05
20:62070301 T C 0.584966 6.2480e-05
20:62081262 G A 0.164767 -1.8222e-05
20:62084516 A G 0.057563 -6.4099e-06
20:62085061 A G 0.051513 2.1450e-05
20:62085978 C T 1.406433 1.3160e-04
20:62097245 C T 0.159305 2.2829e-05
20:62099338 A G 0.095019 -5.3042e-05
20:62099386 C T 0.610143 5.5530e-05
20:62101092 A G 0.121622 4.0095e-06
20:62105598 T C 0.431156 1.3500e-04
20:62108589 T C 0.043999 -2.9035e-05
20:62109405 A G 0.510485 -6.5689e-05
20:62117887 A G 0.556111 -2.7661e-05
20:62118023 C G 1.957341 4.2757e-05
20:62118068 C T 0.456765 -1.4204e-05
20:62119875 C T 0.779036 1.2825e-05
20:62124731 A G 0.052140 -8.8255e-05
20:62131968 G A 1.725682 3.2841e-05
20:62132661 C T 1.092066 2.7929e-05
20:62133081 G A 0.332479 2.2504e-05
20:62133177 A G 1.026145 -1.0162e-05
20:62133549 A G 0.146078 1.0579e-05
20:62135206 T C 0.039030 -8.3145e-05
20:62135662 C T 0.181493 8.0310e-05
20:62142649 G A 0.034571 -2.0010e-05
20:62143510 T G 0.030432 2.6965e-05
20:62148912 T C 0.277843 6.6061e-05
20:62149997 G A 0.046002 -8.7720e-06
20:62153828 G A 0.369779 5.5219e-05
20:62156597 A G 0.293620 8.9900e-05
20:62159084 T C 0.041426 -4.1134e-05
20:62159173 C T 0.121868 -1.7646e-05
20:62163012 T C 0.070176 2.6330e-05
20:62171298 T G 0.047203 -1.1077e-05
20:62171507 A G 0.333998 -9.9474e-05
20:62172244 G C 0.061150 -3.4378e-05
20:62172269 A C 0.100982 -7.0597e-06
20:62172281 T C 0.104815 -2.8603e-07
20:62173562 T G 0.443237 1.9558e-04
20:62173817 T C 0.053354 1.3275e-05
20:62176291 G A 1.034236 -2.1249e-05
20:62179331 T C 0.041529 -1.3849e-05
20:62181508 G A 0.410016 -1.9975e-05
20:62182802 A G 0.088706 -7.3218e-05
20:62186719 A G 0.240630 1.3607e-05
20:62187187 C T 0.812227 -1.6502e-05
20:62188465 T C 0.044129 -9.3660e-05
20:62193445 A G 0.354215 -2.9667e-05
20:62194030 C G 0.885759 -7.6495e-05
20:62194128 A G 0.516571 -4.3986e-05
20:62195672 T C 0.447300 -2.5978e-05
20:62196253 A C 0.820834 1.4916e-05
20:62196807 C T 1.894263 -2.6939e-04
20:62198348 T C 1.800153 -1.2326e-04
20:62199447 G C 1.800584 -1.1865e-04
20:62200576 A G 0.447391 -2.9539e-05
20:62205352 T C 0.066992 -5.5649e-05
20:62207862 A G 1.842760 -1.5870e-04
20:62209688 T C 0.106837 -4.4399e-04
20:62210943 T C 0.068093 -1.3533e-06
20:62214159 A G 0.038589 -3.5419e-05
20:62214376 T C 0.032010 2.7721e-05
20:62226580 A G 0.187582 -1.3803e-04
20:62229989 A G 1.215930 1.9915e-05
20:62230974 A G 1.165884 2.3699e-05
20:62234688 A G 0.045788 -7.2232e-05
20:62244032 T C 0.102773 4.1154e-05
20:62251882 T C 0.192139 6.6708e-05
20:62252044 T C 0.483263 -5.5942e-06
20:62254228 A G 0.038193 2.3847e-05
20:62259859 C T 0.052750 -9.7234e-05
20:62268341 T C 0.049475 3.0394e-05
20:62268955 T C 1.018134 1.1119e-04
20:62270905 C T 1.957890 1.9825e-05
20:62270930 A C 0.497876 -1.1517e-04
20:62272658 C T 1.778740 1.0429e-04
20:62273015 C T 0.043863 5.6598e-05
20:62280682 T C 0.394638 2.0323e-05
20:62285039 A G 0.170259 6.3926e-05
20:62289137 T C 0.300807 -7.1848e-05
20:62290663 T C 1.143384 1.1022e-04
20:62293272 G A 0.168003 8.6343e-05
20:62306208 T C 0.965842 2.9157e-05
20:62307938 A C 0.155014 -3.6080e-05
20:62308354 T C 0.321553 2.4489e-06
20:62309514 A G 0.022999 -2.1325e-05
20:62309640 A G 0.083289 2.0501e-05
20:62309839 G A 1.507301 1.7967e-04
20:62313878 T C 0.144283 -3.4958e-05
20:62318220 C T 0.219682 4.6422e-05
20:62319284 A G 0.149821 1.6694e-04
20:62321128 A G 0.043642 -8.0661e-05
20:62321189 T C 0.163764 4.3129e-05
20:62322290 A G 0.034025 -7.2384e-05
20:62325833 A C 0.040014 -6.8260e-05
20:62328375 G A 1.835197 -6.3444e-06
20:62328480 T C 0.139837 3.2047e-04
20:62329169 A G 0.502757 -1.9414e-04
20:62332537 T C 0.240114 1.1497e-04
20:62337406 G A 1.331644 1.2905e-04
20:62340115 G C 1.836940 -1.4426e-05
20:62341931 G T 0.392080 -2.3269e-06
20:62343956 G T 1.333293 9.7583e-05
20:62349586 G A 1.333105 1.1079e-04
20:62353508 G A 0.040660 -3.6832e-05
20:62360064 A G 0.068777 -3.0275e-05
20:62361737 A G 0.491258 -3.3067e-04
20:62364516 C G 0.078301 8.0217e-05
20:62373707 T G 1.424333 1.3010e-04
20:62378349 T C 0.682806 2.8290e-05
20:62387417 A G 0.380045 -1.5753e-04
20:62388378 A G 0.203217 -2.6810e-05
20:62388897 C T 1.841659 9.2646e-07
20:62392652 C T 0.939678 6.9987e-05
20:62398825 A G 1.622847 1.2497e-04
20:62401114 T C 0.257171 -1.2746e-05
20:62401143 T C 0.311881 -2.0545e-05
20:62402072 A G 0.478073 -1.3621e-04
20:62409394 A G 1.128921 7.8211e-05
20:62409713 T C 1.835917 -4.9248e-05
20:62410070 G T 0.238267 -3.8355e-05
20:62412658 A G 1.835869 -5.4854e-05
20:62422080 C T 0.269125 4.1946e-05
20:62422504 A C 0.115711 1.4975e-04
20:62423164 T C 0.151460 -1.6048e-05
20:62434444 G A 0.105542 -2.4625e-05
20:62439638 C G 0.078697 -4.5011e-05
20:62450998 G A 0.280143 3.6450e-05
20:62451079 C T 0.468541 -2.5778e-04
20:62453723 A G 0.303312 -3.7823e-05
20:62465930 G A 0.153647 -3.8543e-05
20:62470112 T C 0.869666 -1.0506e-05
20:62470872 T C 0.783684 -2.3066e-03
20:62473704 G A 1.345195 -4.3444e-04
20:62474185 C T 0.128301 9.1919e-05
20:62474676 A G 0.138009 5.3431e-05
20:62482220 T C 0.146296 -6.5717e-05
20:62488635 A G 0.147039 -2.4405e-05
20:62489507 C T 0.088898 -6.9714e-05
20:62493978 A G 0.140401 -2.8637e-05
20:62500374 T C 0.140836 -2.1810e-05
20:62509525 A G 0.044931 1.3196e-04
20:62512883 T C 0.046132 1.5086e-05
20:62515614 T C 0.163229 2.0214e-05
20:62516193 T C 0.044720 1.2625e-04
20:62520674 T G 0.785563 3.7280e-05
20:62522466 G A 1.149103 4.5808e-05
20:62524121 A C 0.099703 -2.2855e-05
20:62541982 A G 0.193752 -2.4104e-05
20:62549214 A C 0.425174 8.6674e-05
20:62549297 A G 0.190597 2.5616e-05
20:62556254 C T 0.124436 1.3529e-06
20:62559964 A G 1.788549 1.3638e-04
20:62562169 A G 0.061270 -6.6063e-05
20:62565129 T C 0.148685 9.2217e-04
20:62565833 T C 0.087726 9.6908e-06
20:62567221 T C 0.069881 -6.0161e-05
20:62569286 T C 0.453208 -4.2190e-06
20:62578800 A G 0.073776 7.4917e-06
20:62582983 T C 0.023879 -1.3808e-08
20:62585096 C G 0.035541 1.8693e-04
20:62590334 T C 0.021500 1.7533e-05
20:62594831 A G 0.344459 -3.5553e-05
20:62595547 T C 0.443873 7.6469e-05
20:62597666 T C 0.426609 1.2161e-04
20:62608720 G T 0.025817 2.9157e-05
20:62611478 A G 0.274941 -1.7547e-04
20:62611904 T C 0.053162 2.2462e-05
20:62614338 G A 0.974401 -2.3748e-05
20:62617036 G A 0.036716 1.1784e-05
20:62622463 A C 0.086947 2.2001e-04
20:62626152 A C 0.345864 -2.6342e-05
20:62630644 C T 0.060965 6.5156e-06
20:62641575 A G 0.111420 -4.1758e-06
20:62641605 A G 0.038988 -9.2326e-05
20:62649655 C A 0.211928 -2.0910e-05
20:62654023 C G 0.116049 -7.6167e-06
20:62668813 A G 0.115328 -1.1078e-05
20:62671777 G T 0.340661 -3.7232e-05
20:62672376 G C 0.073714 -8.4652e-05
20:62675410 A G 0.239527 -3.4545e-05
20:62687017 A G 0.408608 2.1248e-07
20:62688877 G C 1.168380 -4.6425e-05
20:62690683 T C 1.124984 -1.0545e-04
20:62691313 G A 1.709999 1.1791e-06
20:62693864 A G 0.074036 -3.4021e-05
20:62694319 T G 0.485532 7.4824e-05
20:62696038 A G 1.975722 -1.1561e-07
20:62697000 A C 0.486879 -1.1002e-05
20:62700410 T C 0.080186 -4.0174e-05
20:62701627 A G 0.020896 -4.0618e-05
20:62702838 T C 0.147714 -2.9500e-05
20:62712053 C T 0.905289 -3.4344e-05
20:62715966 A C 0.068479 -7.5303e-05
20:62717930 T C 0.919424 -4.5952e-05
20:62721250 C G 1.807897 1.6404e-05
20:62723719 A G 0.191366 -1.0825e-05
20:62724253 T C 0.079018 -7.3268e-05
20:62727915 T C 0.926646 -3.1124e-05
20:62727979 T C 0.120658 -3.2058e-05
20:62729431 T C 0.309460 -4.0117e-05
20:62731992 C T 1.807111 2.0517e-05
20:62735386 A G 0.300261 1.9049e-05
20:62737318 A G 0.922014 -5.9951e-05
20:62737537 A C 0.246917 3.0337e-05
20:62737568 C T 0.252195 2.8401e-05
20:62737888 A G 0.080274 -2.9408e-05
20:62739567 G A 1.807189 1.0371e-05
20:62743322 C T 1.707980 2.3009e-05
20:62746210 T C 0.123111 1.5705e-05
20:62746376 G T 0.999416 -2.0438e-05
20:62751035 T C 0.098629 -2.0447e-05
20:62755846 G T 0.061462 1.1955e-05
20:62769443 G A 0.498158 -4.9168e-05
20:62772637 T C 1.048219 -8.4361e-05
20:62774372 G A 0.077541 -4.6091e-06
20:62778579 T C 0.054675 1.6863e-06
20:62782798 G A 0.493653 4.7872e-05
20:62783286 T C 0.116347 -2.0296e-06
20:62786373 C T 0.150648 5.1978e-05
20:62786705 A G 0.091371 4.7180e-06
20:62787144 T C 0.091284 -1.8428e-05
20:62790429 G A 0.546331 2.2700e-05
20:62791535 A G 0.083520 -5.0760e-05
20:62797624 A G 0.020964 -7.5320e-05
20:62811392 T C 1.762041 -7.4248e-06
20:62811755 A G 1.429157 -2.2513e-06
20:62812218 G A 0.041156 -1.9892e-05
20:62812253 A G 0.036349 -5.4448e-05
20:62813157 C T 0.029273 -6.3217e-05
20:62813844 A C 0.040780 1.0555e-05
20:62814893 A C 0.066544 5.1139e-06
20:62816511 T A 1.218426 8.1969e-05
20:62817759 G A 0.211068 6.2339e-05
20:62823274 T C 0.069716 -5.1458e-05
20:62823902 G C 1.128662 1.4543e-05
20:62826143 G T 0.176825 -1.3909e-05
20:62831525 C T 1.881092 1.3079e-05
20:62832008 T C 0.274766 -1.7934e-05
20:62832889 T C 0.295386 -5.8301e-06
20:62841415 T C 0.098486 -2.3123e-05
20:62852398 A G 0.225940 -9.2796e-05
20:62852770 A G 1.122680 -1.7166e-06
20:62854912 T C 0.030757 5.5365e-05
20:62856434 A C 0.612740 -6.1213e-05
20:62856686 G A 0.555994 -7.1186e-06
20:62857182 A G 0.058102 5.5719e-05
20:62858955 C A 0.079797 1.4393e-04
20:62859179 G A 0.258527 -8.5765e-05
20:62861021 C T 1.881274 1.4986e-05
20:62864371 C T 0.106324 -2.1875e-05
20:62877913 C A 0.983804 -3.2825e-05
20:62879331 G T 0.307931 -3.9568e-05
20:62879410 A G 0.902576 -1.0599e-06
20:62881486 A G 0.040614 -3.9555e-06
20:62883069 G A 0.916188 4.5708e-06
20:62884411 A G 0.258252 -8.6632e-08
20:62884632 G A 0.070942 -3.5000e-04
20:62900380 G T 0.885207 9.3566e-06
20:62903550 G A 0.410685 -5.6381e-06
20:62905851 A C 0.331852 3.3586e-05
20:62906157 C G 0.074078 -1.0462e-04
20:62910548 A C 0.109684 -9.2750e-05
20:62910550 T C 0.050588 -2.1216e-05
20:62911117 A G 0.794651 -2.5934e-05
20:62913278 A C 0.107947 1.1232e-04
20:62915231 A G 1.005083 -7.3913e-06
21:14595742 A G 0.022707 -3.6733e-05
21:14615731 G T 0.029030 -7.0271e-05
21:14627705 A G 1.054642 3.4216e-05
21:14652908 C T 0.029299 6.6380e-05
21:14670124 G A 0.037855 -5.5648e-05
21:14677301 C T 0.926279 4.0823e-05
21:14693381 A G 1.153521 -5.0507e-05
21:14713941 G A 0.990036 -3.3515e-05
21:14717531 A C 0.021114 -2.8286e-05
21:14726399 G A 0.266843 -1.6419e-05
21:14738829 A G 1.936247 -9.1251e-06
21:14756749 A G 0.033902 -5.4626e-06
21:14756794 A G 0.679628 4.0260e-05
21:14766284 T G 1.937418 -1.4876e-06
21:14770820 C A 1.952924 -1.9460e-05
21:14773232 T G 0.929493 2.4303e-05
21:14774192 T C 1.005781 -2.5743e-05
21:14778196 C T 0.183723 9.7664e-06
21:14778931 T C 0.035775 1.3322e-05
21:14779793 A G 0.055499 4.3868e-05
21:14811739 C T 0.178500 2.9091e-05
21:14847294 G A 0.274912 -1.5969e-05
21:14888052 A G 0.069024 2.1586e-07
21:14890467 A G 0.139356 2.6877e-05
21:14899588 T C 0.053996 5.8258e-06
21:14911701 T C 0.679602 4.2920e-05
21:14919405 G A 0.217641 -2.2603e-05
21:14924935 T C 0.913806 5.3808e-06
21:14932042 T C 0.981866 1.6079e-06
21:14954443 A C 0.054243 1.9802e-05
21:14973865 A G 1.071478 1.5272e-05
21:15170020 C T 0.082767 1.2021e-05
21:15199286 G A 0.088307 7.7122e-05
21:15206684 G A 0.514160 -1.0039e-04
21:15208053 T C 0.118905 -2.1259e-05
21:15212272 T C 0.405635 3.5716e-05
21:15216110 C T 0.112508 -2.4553e-05
21:15218416 G A 0.068898 -8.0362e-05
21:15224474 T C 0.037823 -3.3719e-06
21:15248281 C T 1.968471 2.6451e-05
21:15260770 T C 0.116574 -2.5577e-05
21:15274491 T C 0.026615 3.6970e-05
21:15275981 C A 1.245723 3.1649e-05
21:15283458 C A 1.210286 4.4232e-05
21:15290259 A G 0.846284 5.8662e-05
21:15291916 A T 0.381996 -6.7719e-05
21:15301813 A C 0.124910 -1.0578e-04
21:15303312 A G 0.301816 7.3985e-05
21:15330476 T C 0.232292 2.4843e-05
21:15331478 A C 0.920719 1.1516e-05
21:15335070 T C 0.503202 -1.3663e-05
21:15352605 A G 1.124384 3.3584e-06
21:15352657 A C 0.166273 -2.2364e-05
21:15375576 G A 0.139071 -3.7893e-05
21:15384535 C G 0.848381 8.8856e-06
21:15385599 G A 0.224976 2.8935e-05
21:15390708 C T 0.043165 2.5324e-05
21:15394771 C G 0.419173 -2.1336e-05
21:15397562 A C 0.267836 -2.3922e-05
21:15400807 C T 1.844717 1.4027e-05
21:15412399 A G 1.114049 -2.0390e-06
21:15412546 C A 0.155585 -1.2219e-05
21:15412831 G A 0.114410 -3.3871e-05
21:15416257 T C 0.039734 9.6181e-05
21:15417667 T C 0.302627 3.6524e-05
21:15426293 C T 0.386764 2.9665e-05
21:15427599 G A 0.109671 -2.9268e-05
21:15434955 A G 0.042289 1.0883e-06
21:15436120 T C 0.118029 -5.2272e-05
21:15443575 A G 0.413382 -2.4426e-05
21:15447212 G T 1.737279 1.0094e-05
21:15448512 T C 0.117646 -2.7183e-05
21:15451404 T C 0.053935 1.9280e-05
21:15452496 G A 1.172343 -1.0216e-05
21:15459285 C G 0.387111 1.0287e-07
21:15465979 C T 1.317863 3.3267e-05
21:15467704 C T 1.376553 2.5032e-05
21:15468057 T G 0.152015 2.2395e-05
21:15474153 C T 1.700057 5.0105e-05
21:15481365 T G 1.019195 7.2189e-06
21:15485897 A G 0.523611 4.0094e-05
21:15486578 G A 0.482400 -2.3253e-05
21:15486701 C A 0.352005 -2.6204e-05
21:15491856 A G 0.048748 -2.8646e-05
21:15492886 T C 0.090751 1.3141e-05
21:15495503 T C 0.058901 4.2240e-05
21:15498708 C T 0.045048 -3.6558e-08
21:15504422 A G 0.052237 2.6273e-05
21:15516357 T C 0.320589 3.5962e-05
21:15524921 T C 0.044623 -8.7193e-06
21:15527705 C A 0.790691 2.0635e-05
21:15529175 T C 0.025395 3.0755e-05
21:15531486 A G 1.486493 4.6341e-05
21:15537589 G A 0.025989 -4.9602e-06
21:15552993 G A 0.051306 -1.5013e-05
21:15553718 A G 0.594586 -3.8046e-06
21:15558761 T C 0.126834 1.8860e-05
21:15567181 C A 0.455298 -1.4349e-05
21:15567892 G A 1.112709 -3.9252e-05
21:15571710 A G 0.403356 -1.8680e-05
21:15576264 A G 0.034405 3.6332e-05
21:15584788 A C 0.091261 9.3239e-06
21:15589167 C T 1.769737 -5.1932e-05
21:15592343 G A 0.456337 3.4220e-05
21:15593495 G T 0.390003 2.9186e-05
21:15595581 T C 0.385024 2.6908e-05
21:15599354 A G 0.029666 5.0485e-05
21:15600292 G A 0.041922 -6.4175e-05
21:15605927 C A 0.163943 -2.3794e-05
21:15609831 T C 0.060001 -1.5373e-05
21:15611241 A C 0.399886 -1.3516e-04
21:15613159 A G 0.505292 -4.9212e-06
21:15620695 T C 0.021130 -7.6148e-06
21:15626660 A G 0.775410 -2.5935e-05
21:15632141 T G 1.107490 5.1308e-07
21:15635835 A G 0.151252 -3.0804e-05
21:15636684 T C 0.045567 -1.0823e-04
21:15639282 T C 1.682630 -3.7712e-05
21:15640055 G A 0.033204 -2.0359e-05
21:15646439 T C 0.135169 -8.0460e-06
21:15647347 A G 0.304465 5.6689e-06
21:15647353 T C 0.259488 -5.8970e-05
21:15653503 G A 0.269806 1.1699e-05
21:15654243 C T 1.938499 -3.7625e-06
21:15659254 G A 1.445885 -5.3830e-06
21:15659354 C T 0.429147 1.0571e-05
21:15659550 A G 1.596566 -2.2788e-05
21:15662385 T C 0.715903 -1.8526e-05
21:15663291 T C 0.308122 2.7963e-05
21:15664040 T C 0.056557 -1.5285e-04
21:15666543 G T 0.036239 6.4181e-05
21:15671844 A G 0.308359 4.3082e-05
21:15672376 G A 1.295169 -2.5806e-05
21:15672510 T C 1.192580 -3.0580e-05
21:15675988 G A 0.486259 -2.2970e-05
21:15676037 C A 0.204515 -1.4142e-05
21:15685569 A G 1.257778 -9.2682e-05
21:15685873 A G 0.122306 -1.8418e-05
21:15687273 T G 0.157075 -5.3245e-05
21:15691132 C T 0.132384 1.9517e-05
21:15697243 G A 0.518003 -4.3621e-06
21:15704917 G A 0.254824 1.2519e-04
21:15707829 G A 1.047787 -4.1514e-05
21:15710625 G A 0.118528 1.1996e-05
21:15712410 A G 0.607566 -3.9063e-05
21:15713139 G T 0.028293 3.4230e-05
21:15714172 T C 0.293663 -2.0188e-06
21:15714442 T C 0.067086 4.0692e-06
21:15715256 T C 0.532634 -1.8687e-05
21:15716124 T G 0.185959 -7.5088e-05
21:15726868 A G 0.038702 -1.8976e-04
21:15733674 C T 0.720800 -6.3422e-05
21:15740166 G A 0.490154 1.2176e-04
21:15745390 C T 0.286243 7.9994e-06
21:15748186 A C 1.493556 -1.2584e-05
21:15760715 T C 0.043227 -6.9776e-05
21:15766134 C T 1.076756 -3.7110e-05
21:15769844 T C 0.066570 3.3435e-05
21:15770202 C T 0.051698 -1.8330e-05
21:15770474 A T 0.096840 6.2938e-05
21:15774461 A G 0.040215 -1.9776e-05
21:15786271 C A 0.331125 9.6524e-06
21:15787255 G A 0.043691 4.7242e-05
21:15791600 C G 0.051984 2.6751e-07
21:15795520 T C 0.034119 3.1804e-06
21:15805720 C T 0.216599 2.9885e-05
21:15806446 A C 0.070936 9.4771e-05
21:15815894 C T 0.054473 -1.0276e-04
21:15817177 A G 1.942368 -2.5561e-05
21:15818954 T C 0.037248 -2.3422e-05
21:15819721 T C 1.152073 -1.7867e-05
21:15821945 G A 0.050666 -4.4190e-05
21:15822407 G A 0.194109 4.9595e-05
21:15822544 T C 0.212178 3.1470e-05
21:15827689 G C 0.074766 8.5931e-06
21:15829159 C T 0.054756 2.8663e-05
21:15833994 A G 0.043496 -3.2265e-05
21:15834113 G T 0.042552 3.1495e-05
21:15834187 C T 0.126149 -2.2349e-04
21:15841092 C T 0.446210 9.6694e-05
21:15841939 C T 0.085113 -1.0349e-05
21:15842270 G A 0.509366 -5.8168e-06
21:15842296 G A 0.700521 -1.0455e-05
21:15845052 G A 0.332735 3.5809e-05
21:15845811 T C 0.097697 2.1068e-05
21:15849705 G A 0.162031 3.1250e-05
21:15855286 T C 0.054246 7.4483e-05
21:15855466 G T 0.291241 8.7792e-05
21:15856095 C T 0.269427 5.8847e-05
21:15857013 G A 0.258034 1.8105e-05
21:15857846 G C 0.242393 6.8064e-06
21:15859322 A G 0.060014 1.1173e-05
21:15859450 T C 1.759194 1.1331e-04
21:15861595 C T 0.339551 2.2804e-05
21:15861633 T C 0.176945 2.2381e-05
21:15861654 A G 0.056911 -6.7146e-05
21:15862491 G A 0.154605 5.2760e-05
21:15863004 T C 0.051562 -2.4058e-05
21:15864345 T C 0.246762 3.8020e-05
21:15865123 G T 0.978955 2.6200e-05
21:15865391 T C 0.077577 2.9818e-05
21:15872032 A G 0.401899 7.9968e-05
21:15875108 A C 0.021029 3.8354e-04
21:15895685 T C 0.702520 7.5040e-06
21:15896281 G A 0.276145 3.3627e-05
21:15897991 A G 0.038813 2.2158e-05
21:15898920 A G 1.689758 9.3134e-06
21:15899173 G C 0.692001 -2.1598e-05
21:15899506 A C 0.067693 -1.4444e-05
21:15899720 A G 1.174615 -1.0903e-05
21:15909363 G A 0.454418 -1.3086e-05
21:15910479 T C 0.037586 -9.4546e-05
21:15918577 C G 0.446830 2.5301e-05
21:15927691 T C 0.924329 7.5427e-06
21:15928470 T C 0.058949 -2.1586e-05
21:15930463 C T 0.044441 -4.5239e-05
21:15933046 T C 0.172982 1.3121e-05
21:15938084 A G 0.538779 2.5632e-06
21:15938619 C A 0.069339 8.5211e-08
21:15940552 C T 1.772664 -4.0147e-06
21:15942716 A G 0.420533 5.9390e-05
21:15947634 T C 0.179983 1.8486e-05
21:15951707 A G 0.770892 -1.8313e-06
21:15952353 T C 0.044886 3.1356e-06
21:15954528 A G 0.922225 3.6387e-05
21:15954593 A G 0.638891 -9.6931e-06
21:15954660 C T 1.649666 7.2226e-05
21:15955575 T C 0.038456 3.0377e-05
21:15957095 A G 0.031143 -1.2963e-04
21:15957324 C A 0.059173 -1.8176e-04
21:15959372 G T 0.198010 -1.3328e-05
21:15964119 A G 1.556390 -2.1975e-07
21:15969987 G C 0.051831 -3.7535e-05
21:15973297 A G 0.023902 -1.7852e-05
21:15983853 C G 0.034226 4.7397e-08
21:15988057 G T 1.087408 8.1528e-05
21:15989929 G T 0.200815 -2.5184e-05
21:15991786 G C 1.578312 5.1063e-05
21:16000804 G A 0.235570 -5.7582e-05
21:16008484 A G 0.165283 -1.7261e-04
21:16010433 T G 0.028001 -6.1780e-05
21:16011939 T C 1.471225 3.2285e-05
21:16016754 A G 0.084422 -1.8067e-05
21:16026567 T G 0.040806 -4.2895e-05
21:16028906 T G 1.169720 2.1077e-04
21:16047534 C T 0.033360 -1.0767e-05
21:16049200 A C 0.182927 4.4401e-06
21:16050353 T C 0.043892 1.0927e-05
21:16050720 G A 0.088145 3.2008e-05
21:16052436 A G 0.390247 -2.4474e-04
21:16053025 A G 1.098651 2.8905e-04
21:16056682 G A 0.028988 -1.2782e-05
21:16057936 A G 0.272679 3.9121e-06
21:16058208 G A 0.038949 -5.9452e-06
21:16059181 A G 1.642166 -5.2179e-06
21:16060592 A C 0.802330 5.5376e-05
21:16062441 A G 0.075360 -7.5486e-07
21:16064137 C T 0.451672 -8.9849e-05
21:16073200 T G 0.027969 3.1408e-05
21:16073352 T C 1.557675 6.8813e-06
21:16088156 A G 0.801889 1.1469e-04
21:16091027 A G 0.656022 -9.1656e-05
21:16093071 G A 0.255798 -1.1949e-05
21:16093561 C A 0.530028 -4.7235e-05
21:16098111 C T 0.029426 5.5265e-05
21:16106977 G A 0.030955 -1.1119e-05
21:16108008 A G 0.170704 -1.0707e-04
21:16112643 G A 1.773729 3.5646e-05
21:16115679 C T 0.545481 -2.3249e-05
21:16119646 C T 0.438271 -2.2730e-05
21:16121060 T G 0.064204 2.6398e-06
21:16123230 C T 0.968821 2.3695e-05
21:16126012 T C 0.742336 3.9778e-05
21:16132115 C T 0.123731 7.0423e-05
21:16135896 T C 0.610419 -3.3684e-05
21:16137222 T C 0.414755 2.0597e-05
21:16137349 G A 0.980269 -1.9360e-06
21:16138085 G A 0.066901 3.1186e-05
21:16140244 A G 0.186887 -5.6616e-05
21:16140347 G C 0.628826 1.1357e-05
21:16140918 A G 0.372736 -3.4388e-06
21:16141341 C T 0.400016 -3.4968e-05
21:16141723 A C 0.974183 -2.4035e-05
21:16143715 A G 0.058401 3.8229e-05
21:16143938 G A 0.284805 -2.4361e-05
21:16148021 A G 0.387170 1.2074e-05
21:16150057 C G 0.140223 -3.7808e-05
21:16157707 T C 1.674789 -1.6948e-04
21:16159938 G A 0.548616 -4.4384e-05
21:16168754 A G 0.203609 -1.1971e-05
21:16188059 C T 1.677687 -1.3512e-04
21:16188182 A G 0.054840 -6.3213e-05
21:16189671 C A 1.760571 -8.0675e-05
21:16192772 G A 0.034752 -6.5186e-06
21:16196699 T C 0.032730 3.1361e-05
21:16198017 T G 0.030903 -2.4068e-05
21:16199390 A C 0.072666 3.8194e-05
21:16204196 A G 0.316938 -8.4043e-06
21:16204291 G A 0.363372 -1.5378e-05
21:16209483 C T 0.843467 -2.0339e-05
21:16214917 G T 1.017323 9.0809e-05
21:16215307 T C 0.041624 3.6115e-06
21:16216345 A G 0.111274 3.6486e-05
21:16220419 T C 0.111738 -1.5687e-06
21:16224456 A G 0.248686 -1.6790e-04
21:16225451 T C 0.153135 4.1651e-04
21:16225476 C T 1.539324 2.2388e-05
21:16225950 C A 0.063760 1.2296e-05
21:16225991 T C 0.028215 1.7934e-04
21:16230735 T G 0.077986 -5.4042e-05
21:16234795 T G 1.279816 3.2387e-06
21:16235764 A G 0.055113 7.2408e-06
21:16236732 T C 0.154761 -1.5874e-05
21:16238548 G A 1.850575 2.0000e-05
21:16239937 G T 1.656664 2.0734e-05
21:16241232 T C 0.077551 -3.2245e-05
21:16241910 C T 0.329820 -6.2317e-04
21:16242676 T C 0.117428 5.3877e-06
21:16246638 C T 0.200425 6.7375e-05
21:16247212 G A 1.582320 -1.7441e-05
21:16247733 T C 0.097687 1.1765e-05
21:16247966 A G 0.029244 9.8406e-05
21:16248158 G A 0.186709 -1.1187e-04
21:16249930 T C 0.316555 5.1210e-05
21:16254985 T C 0.053422 6.8607e-06
21:16255403 G C 0.118006 5.1679e-06
21:16255542 C T 1.022470 1.9725e-05
21:16256077 C T 0.485957 -3.2577e-04
21:16261346 T G 0.053078 1.6035e-05
21:16265705 G A 0.023399 -1.2089e-05
21:16266353 C T 1.071235 -6.9096e-05
21:16267163 C T 0.074419 3.1640e-05
21:16295275 T C 0.873188 7.1157e-05
21:16295354 T C 0.885925 8.9479e-05
21:16311964 T C 0.075272 1.0923e-06
21:16313667 C T 0.134257 -2.8781e-06
21:16318226 A G 1.274461 1.3254e-04
21:16319556 A G 0.076674 -7.7849e-06
21:16321941 T G 0.307146 1.8544e-04
21:16322828 C T 0.138590 -6.4308e-05
21:16326450 T C 0.059362 -2.2725e-06
21:16335989 G A 0.185115 3.8470e-05
21:16337111 A G 0.020520 -1.1578e-05
21:16338106 A G 0.046051 -9.1083e-07
21:16339172 C G 0.206797 3.6129e-04
21:16339348 G A 0.036112 6.4430e-06
21:16339852 C T 0.027797 -4.5344e-06
21:16340289 T C 0.845194 1.2801e-04
21:16350485 T C 0.502244 -2.5231e-05
21:16353531 C T 0.389208 2.9511e-05
21:16353809 C A 0.194635 7.4202e-05
21:16359831 T G 1.973378 2.3541e-06
21:16368653 T C 0.661997 -2.7564e-06
21:16376250 T C 0.032363 7.4708e-05
21:16390101 C T 0.048209 -1.0810e-05
21:16398326 G A 0.317071 2.4323e-05
21:16400141 A C 0.032844 -1.0443e-04
21:16402431 C T 0.109242 1.1810e-04
21:16408797 C T 0.110563 1.1933e-04
21:16409421 G T 0.031221 -1.2174e-05
21:16413392 C T 0.425268 2.5999e-05
21:16416574 G T 0.185332 5.9315e-05
21:16422879 G A 0.358253 7.0789e-05
21:16428247 T C 0.061429 -2.6478e-05
21:16431762 G T 1.454639 1.1377e-05
21:16435223 G A 0.555540 2.0813e-05
21:16441645 A G 1.030883 -6.0522e-05
21:16442143 A C 0.794515 -4.5680e-05
21:16447754 C T 0.165397 3.3894e-05
21:16448591 T C 0.087833 9.8788e-06
21:16451233 C T 0.022139 -1.6481e-05
21:16451854 T G 1.041779 4.0818e-05
21:16451986 G A 0.024333 2.6576e-05
21:16452352 T C 1.404482 -1.0444e-04
21:16454335 T C 0.243143 5.5180e-06
21:16455404 C T 0.034730 -6.4609e-05
21:16460664 T G 0.073659 7.9502e-07
21:16462189 A G 0.149882 -3.3346e-06
21:16462769 A G 0.514942 5.1864e-05
21:16465246 A G 0.393220 8.2577e-06
21:16465726 G T 0.060790 5.9595e-06
21:16473448 A C 0.133303 -5.6538e-06
21:16478023 T C 0.029958 1.0110e-05
21:16480898 T C 0.950275 5.7341e-05
21:16481356 C T 0.034898 -6.6700e-05
21:16481934 A G 0.351729 5.3258e-05
21:16482558 C A 0.026330 -5.7861e-05
21:16483539 C T 0.440328 -2.0504e-05
21:16484571 A G 0.061793 -3.3785e-06
21:16486886 T C 1.233827 2.7667e-05
21:16487700 G A 0.326594 -3.4911e-05
21:16487786 T C 1.206384 -1.0492e-05
21:16488347 C T 0.433817 2.4971e-05
21:16489857 T G 0.072147 -5.1387e-05
21:16498695 A C 0.063571 3.8050e-05
21:16499941 T G 0.050176 -1.5122e-05
21:16505064 A G 0.292877 1.0424e-04
21:16507044 A G 0.054120 6.4110e-05
21:16510753 G T 0.255954 6.3095e-05
21:16511502 G A 0.024252 -2.6461e-05
21:16519704 T C 0.147299 -7.2357e-05
21:16519724 A C 0.061234 -6.1181e-07
21:16520686 T C 0.059511 -2.3121e-05
21:16523219 G A 0.134725 2.5172e-05
21:16534968 C T 0.438884 3.2816e-04
21:16547722 A G 0.038741 5.7013e-05
21:16552671 G A 0.135075 -4.0714e-05
21:16560529 G A 0.069138 2.8511e-05
21:16561704 A G 0.043905 6.3627e-05
21:16562709 T C 0.175592 -1.0121e-05
21:16566350 G A 0.174190 8.5682e-05
21:16568524 T C 0.643847 4.1450e-05
21:16569932 G A 0.054185 1.0691e-05
21:16573322 T C 0.042967 -2.6062e-05
21:16579046 T G 0.234230 -1.3029e-05
21:16580011 G T 0.111307 -1.9876e-05
21:16583736 G A 0.037586 2.0959e-04
21:16587118 C T 0.101222 -5.9835e-05
21:16593184 T G 1.231838 4.6590e-05
21:16594849 A G 1.043902 -9.4411e-06
21:16596139 A G 0.062968 -2.9250e-06
21:16596199 C A 0.120719 1.1314e-05
21:16596404 A G 0.086548 -6.6540e-05
21:16600516 A G 0.268291 1.2529e-04
21:16609462 G C 0.057875 2.7122e-07
21:16611077 C T 1.221591 6.4357e-06
21:16615717 T C 0.049559 1.0860e-05
21:16616826 G A 0.321466 1.1729e-04
21:16621859 G A 0.226680 -2.8170e-05
21:16632404 T C 0.131346 1.2779e-05
21:16632813 A G 0.457385 5.4172e-06
21:16635767 A G 1.710203 9.9436e-05
21:16647725 C T 0.163966 6.6597e-05
21:16648103 T C 0.052520 3.3161e-05
21:16658799 C T 0.256142 7.9277e-05
21:16659399 G T 1.008893 1.8592e-05
21:16664297 A G 0.026917 1.2980e-04
21:16666163 G A 0.064545 6.1973e-05
21:16674204 G A 0.212571 2.3463e-05
21:16675662 C T 0.029101 -5.4353e-05
21:16678278 T C 0.053435 1.0568e-04
21:16682922 G A 0.353972 4.9580e-05
21:16686538 C G 0.625482 6.0601e-06
21:16693035 G A 0.059138 1.0600e-04
21:16695506 T C 0.036034 5.0511e-06
21:16710026 G A 1.130262 8.4992e-06
21:16711501 A G 0.224126 -5.3354e-07
21:16715359 C T 0.024596 2.6761e-05
21:16717942 T C 0.259654 2.9093e-05
21:16727616 G A 0.045077 5.4177e-05
21:16733939 A G 0.022006 5.1788e-06
21:16743349 T C 0.049826 -3.0650e-05
21:16744368 G A 0.080797 -3.2400e-05
21:16750671 G A 0.127110 -4.4069e-05
21:16756444 A G 0.052088 7.6925e-06
21:16758302 A G 0.022360 -7.1176e-06
21:16767346 G A 0.024989 -4.1626e-05
21:16772574 A G 0.878151 -3.2756e-05
21:16780934 A G 0.032698 -2.0102e-05
21:16782627 T C 0.587027 8.6357e-05
21:16790735 C T 0.130421 -6.7422e-05
21:16793150 C T 0.142287 1.5353e-04
21:16794505 G A 0.602639 3.9378e-05
21:16798616 G T 0.675490 2.1617e-05
21:16798661 G C 0.056612 2.5386e-05
21:16802053 G A 0.032133 -1.0567e-04
21:16806827 A G 0.106915 1.1506e-04
21:16812552 A C 0.857596 5.8944e-05
21:16817051 G A 0.887759 4.9055e-05
21:16817311 A G 0.592308 5.3987e-05
21:16828249 G C 0.072208 -5.2639e-05
21:16841195 C T 0.917233 -1.4867e-05
21:16841960 T C 1.189828 -3.6017e-05
21:16848564 C T 0.350713 4.3871e-05
21:16849795 C T 0.029030 3.8233e-05
21:16853276 A C 0.048514 -3.4094e-05
21:16853463 G A 0.108122 5.0195e-05
21:16853467 C T 0.024359 5.5012e-05
21:16855993 T G 0.407718 1.0424e-04
21:16858567 T C 0.034759 1.0050e-05
21:16863515 C T 0.477986 4.7092e-05
21:16869159 G A 0.062955 1.1287e-04
21:16869936 C T 1.237751 -3.3126e-05
21:16870438 T G 1.341664 7.7087e-05
21:16888242 T C 0.175011 6.4027e-05
21:16895284 T C 0.281277 3.1902e-05
21:16895833 T G 0.034992 3.8933e-05
21:16903355 G A 1.722125 -3.1677e-05
21:16905247 T G 0.056577 3.7130e-05
21:16911132 A G 0.330327 6.4731e-07
21:16918134 T G 0.020916 -9.2833e-06
21:16920596 T C 0.099112 -1.3766e-05
21:16922693 C A 0.790649 1.3013e-05
21:16924093 T C 0.037028 -2.1721e-05
21:16924221 G A 0.394077 1.0480e-05
21:16929486 T C 1.183135 1.8715e-05
21:16936395 C T 0.359285 -3.1531e-06
21:16937077 A G 0.391727 -3.5915e-06
21:16947026 T C 0.204018 -8.2675e-05
21:16950627 C A 1.950723 2.7866e-05
21:16954133 A G 0.035177 2.3891e-05
21:16956149 G A 0.035304 3.8540e-05
21:16956866 C T 1.399828 3.0034e-05
21:16957021 C T 1.936283 4.2313e-05
21:16961910 A G 0.204817 -9.5053e-05
21:16962765 G T 0.036635 -2.6314e-05
21:16977568 C T 1.475818 9.8423e-06
21:16992940 A G 1.495948 2.5834e-06
21:16999267 A G 0.081981 4.1382e-05
21:17001636 A G 1.470248 -1.4354e-05
21:17012401 A G 0.132274 -1.5251e-05
21:17013934 A G 0.030659 -2.7849e-05
21:17014200 A C 0.268294 -5.7560e-05
21:17018522 C T 0.055369 -2.3427e-05
21:17020990 T C 0.024473 1.4292e-05
21:17022415 C A 0.054269 -2.4216e-05
21:17026360 T C 0.193054 5.3633e-06
21:17029017 G A 1.654668 5.7350e-05
21:17036954 G A 1.328529 -1.9397e-05
21:17041945 G A 0.054444 6.5755e-06
21:17044347 T C 0.086561 -3.1650e-05
21:17047540 T C 0.290836 1.9117e-05
21:17049598 C T 0.038267 -1.4736e-04
21:17049913 C T 0.040397 -2.9114e-05
21:17052392 G T 0.045966 5.2245e-06
21:17056144 C T 0.301157 -5.6270e-05
21:17058713 A G 0.152606 1.9992e-05
21:17066268 A G 0.051779 -2.1625e-05
21:17068804 C T 1.896074 -3.2533e-05
21:17069166 T C 0.185719 -2.4155e-05
21:17079346 C T 0.180370 -4.5275e-06
21:17079538 G C 0.046564 -5.6186e-06
21:17088977 G A 1.642600 3.8369e-05
21:17100275 C T 1.830280 1.1166e-05
21:17101594 C T 0.064876 -2.9293e-05
21:17103037 A G 0.040432 2.5649e-05
21:17110755 A G 0.256372 -1.4194e-05
21:17115398 T C 0.037372 7.9607e-06
21:17128718 A G 0.041150 1.6202e-07
21:17134334 T G 0.024518 -8.1787e-05
21:17135395 G A 0.095980 1.5472e-04
21:17143899 G A 0.061432 -1.6530e-06
21:17144836 G C 0.053062 -1.5780e-05
21:17145011 A G 0.448673 2.6080e-05
21:17145473 G A 0.373255 2.1614e-05
21:17161704 A G 0.180113 -2.2069e-05
21:17168105 A G 0.099904 5.2532e-05
21:17171858 A C 0.177260 -1.1965e-05
21:17174817 G A 0.047132 3.3452e-06
21:17188154 G A 0.038034 -6.7995e-05
21:17188204 A G 0.070449 4.5947e-05
21:17198170 G A 0.069410 -8.7225e-05
21:17203648 T G 0.080342 -3.4218e-05
21:17203785 T A 0.083572 -1.2661e-04
21:17219811 G A 0.034876 -4.9652e-05
21:17242234 G A 0.271251 -9.4237e-05
21:17247111 A G 0.031769 1.7562e-05
21:17247213 T C 0.253490 -7.3731e-05
21:17257764 G A 0.043590 5.2921e-05
21:17260269 G C 0.078761 4.0736e-05
21:17277516 A G 0.082913 1.9569e-07
21:17278962 C A 0.040517 1.0493e-04
21:17295381 T C 0.063218 -3.0068e-05
21:17295733 C T 0.238809 -9.9674e-05
21:17308629 T C 0.075756 -1.6987e-07
21:17309623 C G 1.829497 -1.5123e-05
21:17312072 G A 0.240536 -5.1479e-05
21:17314193 C T 0.448686 1.3071e-05
21:17321799 A C 0.214859 -8.9913e-05
21:17327135 T C 0.366903 -3.7398e-06
21:17333558 C T 0.201321 1.2573e-04
21:17340801 G A 1.080618 -2.1362e-05
21:17342750 T C 0.062046 -3.3141e-05
21:17343760 C A 0.025888 5.1446e-05
21:17345167 G T 0.079865 -8.0265e-06
21:17346248 G C 1.185722 3.5240e-06
21:17351099 C A 0.033198 1.3356e-05
21:17357892 T C 0.039157 1.0153e-04
21:17362334 C G 0.054048 6.0581e-07
21:17362346 C A 0.028663 3.4553e-05
21:17366493 T C 0.093789 2.6915e-05
21:17367447 G A 0.050621 7.0345e-06
21:17371850 C T 1.194657 8.3864e-06
21:17373082 C T 1.317869 2.3351e-05
21:17373401 G A 0.057963 -8.5512e-06
21:17377165 T C 0.123631 9.2534e-05
21:17384453 C T 0.044986 -2.8868e-04
21:17389445 C T 1.517827 2.6641e-05
21:17391497 C T 0.035661 -1.0265e-05
21:17394903 G A 1.516302 2.6021e-05
21:17398251 A G 0.082423 -1.9012e-05
21:17399131 C T 0.094003 4.7912e-05
21:17400711 C T 1.522848 5.5030e-05
21:17406819 G C 1.700102 3.4132e-05
21:17408456 G A 0.217816 3.7070e-05
21:17410959 C T 1.553901 1.9638e-05
21:17416115 A C 0.046697 1.8349e-04
21:17416393 C A 0.380081 6.6603e-06
21:17416526 C T 0.084614 2.4563e-05
21:17421475 T C 1.250098 -4.1549e-05
21:17426883 T C 1.611613 1.0901e-05
21:17431897 T C 1.159071 -4.9167e-05
21:17438341 T C 0.653412 3.4523e-05
21:17440093 A G 0.066454 -1.8870e-05
21:17441765 C T 0.104004 -1.4083e-05
21:17443017 C T 0.809689 4.1147e-05
21:17444579 A G 0.033808 4.5574e-05
21:17447996 C T 0.030013 -1.0703e-05
21:17459507 T C 0.125114 6.6113e-06
21:17470264 C T 0.804963 3.6145e-05
21:17471867 C T 0.044253 -6.2996e-05
21:17481982 T C 0.078184 -8.2126e-05
21:17488119 C T 0.663454 3.3958e-05
21:17506103 A G 0.056986 -1.0357e-04
21:17526389 T C 0.062951 -6.4885e-05
21:17529193 T C 1.118590 -5.3121e-06
21:17536247 T C 0.632854 1.5383e-05
21:17539232 G A 0.055879 -4.1824e-06
21:17541540 A G 0.039894 -1.2034e-04
21:17544930 G A 0.175504 -4.0815e-05
21:17548259 G A 0.085253 -7.1134e-05
21:17557635 C A 0.041588 -2.0270e-05
21:17557780 A G 1.827946 1.5415e-04
21:17563269 A C 1.337990 6.1130e-06
21:17563694 C T 1.864821 3.9486e-06
21:17572240 A C 1.862367 1.2564e-05
21:17576565 G A 1.180061 -3.3244e-05
21:17581522 C T 0.082153 4.8270e-05
21:17584300 G T 1.279174 -1.7041e-05
21:17593061 G A 1.135270 -1.5469e-05
21:17607107 C T 0.137633 1.7558e-05
21:17615869 A G 0.038978 -5.2628e-06
21:17618519 C T 1.859063 2.8021e-05
21:17624130 A G 0.520047 -4.5819e-05
21:17625523 C T 0.056801 -4.3927e-06
21:17631636 G T 1.224239 -8.7048e-05
21:17637496 C T 1.966527 -2.0368e-05
21:17639822 C T 1.974547 -1.1208e-05
21:17640303 G A 0.137279 -2.8136e-05
21:17642347 A G 0.023178 1.0052e-05
21:17650003 A G 0.830510 4.2433e-05
21:17657050 G A 0.100855 -2.2015e-05
21:17658152 G T 0.131076 -7.5503e-05
21:17659073 A G 0.066837 -1.7218e-05
21:17661163 C T 0.285350 -2.1804e-05
21:17661418 G A 0.137497 -3.1234e-05
21:17664956 G T 0.761609 4.0600e-06
21:17667779 A G 0.590019 1.1656e-05
21:17669569 A G 0.540184 3.3762e-05
21:17669883 C A 0.110440 -1.5553e-04
21:17670775 G A 0.631789 2.6006e-05
21:17673392 C T 0.074584 -4.9921e-05
21:17673453 T C 0.558759 -1.6328e-06
21:17677057 A G 0.062432 -6.2994e-05
21:17685246 A G 0.278612 -7.2788e-06
21:17686610 G A 0.091306 -9.2058e-05
21:17689931 G A 0.031192 2.1609e-04
21:17690857 T C 0.175881 -2.8974e-05
21:17692207 T G 1.170201 3.4025e-04
21:17693951 A C 1.691086 -1.5807e-04
21:17698360 A G 0.023983 -5.7458e-05
21:17703016 T C 1.941275 8.1935e-05
21:17713124 C T 0.085217 -2.3841e-05
21:17717092 C T 0.025567 2.2148e-05
21:17717125 G A 0.045174 3.4707e-05
21:17720734 T C 0.122917 -4.9354e-04
21:17724889 T C 0.076509 -1.1326e-05
21:17727300 T C 1.804359 2.9165e-05
21:17728224 G A 0.364018 -7.4660e-06
21:17728967 T G 0.076905 2.2544e-06
21:17734464 T C 0.048219 4.8875e-05
21:17735731 T C 0.417378 5.1127e-06
21:17739886 A G 0.042412 -7.7715e-06
21:17740321 G A 1.927990 -2.0857e-04
21:17740482 C G 0.034408 -2.2078e-05
21:17743053 T C 1.106178 -4.6003e-06
21:17743491 G C 1.800889 1.3364e-04
21:17744472 A G 0.109440 -5.0262e-05
21:17746220 C T 1.153680 6.5971e-06
21:17746249 G A 1.818608 3.5742e-05
21:17747248 G A 0.024635 -1.3441e-04
21:17748985 C T 1.409575 -6.1525e-06
21:17749198 G C 0.462802 2.7345e-05
21:17751274 T C 0.077064 -6.7681e-05
21:17758884 C A 0.477291 -3.2800e-06
21:17759486 G T 0.434197 -9.4972e-05
21:17761933 A C 0.848307 8.1274e-05
21:17762716 G A 1.938944 1.9444e-05
21:17763803 A G 0.599990 -6.8909e-05
21:17768070 G A 0.056820 5.1547e-06
21:17772222 T C 0.350259 4.0639e-05
21:17774476 T G 0.375611 5.8706e-05
21:17774632 T C 0.020260 -1.8376e-05
21:17774836 A G 1.167929 4.9795e-05
21:17777893 C T 1.284841 2.2639e-05
21:17781070 C T 0.615807 -2.6803e-05
21:17790937 C A 0.477116 8.7425e-05
21:17796889 C G 1.875931 -1.4934e-04
21:17799234 A G 0.112910 9.0483e-05
21:17802816 A G 0.040247 -5.2626e-05
21:17805131 A G 0.040290 -2.7514e-06
21:17805137 T G 1.243344 1.0089e-05
21:17806283 C A 0.186907 3.0009e-06
21:17808052 A G 0.049413 4.8891e-05
21:17808199 C T 0.198075 1.7070e-05
21:17808322 A G 0.030033 -1.9746e-05
21:17817068 T C 1.168205 5.8240e-06
21:17817283 A G 0.091443 -3.4179e-05
21:17826149 C A 0.073821 -7.1463e-05
21:17826260 C T 1.036784 -1.4322e-05
21:17826343 C T 0.025275 -1.6440e-06
21:17827995 T C 0.175774 4.6822e-06
21:17830006 T C 0.117766 -3.3502e-05
21:17833730 G A 0.112157 -4.2998e-06
21:17841907 G A 1.937737 -1.2122e-04
21:17846009 C T 0.033925 4.1859e-05
21:17849370 G T 0.086785 2.3673e-05
21:17865222 A C 0.064457 -7.5739e-05
21:17894421 A G 0.075873 -2.6846e-05
21:17897082 T C 0.065330 1.6783e-05
21:17898354 C G 0.136257 -2.9461e-05
21:17904243 G A 0.097996 -2.0799e-05
21:17908245 G A 0.039971 2.1760e-05
21:17910459 C A 0.138688 -1.6650e-05
21:17913097 C T 0.046794 1.8977e-05
21:17930405 T C 0.227313 -5.6003e-05
21:17938901 C T 0.026914 -5.4370e-05
21:17941638 G A 0.197536 -6.1550e-05
21:17945877 G A 0.123368 -1.3997e-04
21:17951417 A G 0.036453 4.8893e-05
21:17955036 T C 0.062971 -9.9373e-05
21:17961544 G A 0.272815 -5.9914e-05
21:17968542 T C 0.025930 3.9715e-05
21:17969020 A G 0.098330 -7.7623e-05
21:17971373 C G 0.574385 1.2809e-05
21:17973030 G A 0.026894 5.1407e-05
21:17978853 A C 0.080164 -9.4949e-05
21:17979019 A G 0.026453 3.9096e-05
21:17981607 T C 0.041146 3.4570e-05
21:17983240 T C 0.140668 5.4014e-05
21:17989345 G T 1.971736 -1.3526e-05
21:17996201 T C 1.742200 -1.7231e-05
21:17997229 A G 0.051478 -3.7989e-06
21:18002476 T C 1.750759 1.3830e-05
21:18003265 C G 1.474172 -1.4412e-05
21:18007345 G A 1.173391 1.7541e-07
21:18009636 C A 0.039582 2.4069e-04
21:18010708 A G 0.023025 3.4404e-05
21:18016297 G T 0.023025 -3.7507e-05
21:18017485 G A 0.031451 -2.8705e-05
21:18021050 T C 0.153819 4.3944e-05
21:18021716 T C 0.691796 8.6065e-06
21:18025212 T G 0.060900 6.8007e-05
21:18032349 G A 0.236748 6.7362e-05
21:18042727 G C 0.157789 -1.9737e-06
21:18045822 T C 0.023528 1.1361e-05
21:18046205 T C 0.041419 7.0214e-06
21:18046232 G A 0.761255 4.0180e-06
21:18047417 G A 0.119703 -3.7272e-05
21:18048206 C T 0.721070 -1.1797e-06
21:18048568 A C 1.464431 7.0967e-06
21:18049996 C T 0.698567 -1.8358e-05
21:18050165 C T 0.571372 -7.2369e-05
21:18050542 A G 0.577264 2.6478e-05
21:18054189 T G 0.796521 -3.6440e-05
21:18057043 A G 0.512582 -1.6894e-05
21:18063924 C T 0.053247 -1.2686e-05
21:18064711 G A 0.362969 -2.3987e-05
21:18078013 A G 0.041974 -3.0423e-05
21:18080579 T C 0.041078 -2.2899e-05
21:18081151 A G 1.352408 1.4812e-05
21:18084285 C T 0.046820 9.5657e-06
21:18091248 T C 0.908749 -1.4598e-05
21:18092550 A C 0.030763 -2.8093e-05
21:18097194 T C 0.020984 -1.1060e-05
21:18097487 A C 0.881494 -5.2059e-06
21:18101068 A G 0.078466 -1.0302e-04
21:18110165 T C 0.040974 3.4094e-05
21:18112371 T C 0.091852 1.6597e-05
21:18113191 A G 0.645687 -3.8511e-07
21:18120464 C T 0.134965 5.2594e-07
21:18120864 C A 0.066804 -3.1049e-05
21:18136417 G A 0.067223 -3.3811e-05
21:18138050 T C 0.104594 -2.2453e-05
21:18139477 G A 0.032477 -3.3260e-05
21:18142335 A G 0.141781 1.7231e-05
21:18145697 A G 0.060582 -3.0916e-05
21:18146012 G A 0.117061 2.1569e-05
21:18146570 G T 0.109223 -4.5238e-05
21:18169975 A G 0.030617 1.3993e-05
21:18170787 G A 1.900628 -1.5550e-05
21:18179091 G T 0.397962 1.1314e-05
21:18187364 T C 0.078700 -3.1170e-05
21:18187408 C T 0.784612 -7.3199e-06
21:18189825 G A 0.103014 -4.0403e-05
21:18201372 A G 0.091157 1.2643e-06
21:18201970 A G 0.028137 -1.5089e-05
21:18203166 C T 1.952791 3.8784e-05
21:18208052 A G 0.640513 1.2624e-05
21:18211592 T C 0.030646 -4.5789e-06
21:18214911 T C 0.080027 2.5942e-05
21:18216920 T C 0.370483 -1.8549e-05
21:18219698 C A 0.604294 -1.6808e-05
21:18221647 A G 0.039955 2.8048e-05
21:18224738 T C 0.488359 2.5562e-05
21:18226195 C T 0.199568 -1.9109e-05
21:18227964 G T 0.034116 -3.2401e-05
21:18236960 A G 0.062737 1.2370e-04
21:18239304 T C 0.028293 -1.2433e-04
21:18248184 C A 0.097548 6.2166e-05
21:18250520 T C 0.036294 -1.6307e-05
21:18260972 G A 0.078408 -8.2000e-05
21:18261286 C T 1.525036 -1.2388e-05
21:18261527 G A 1.449650 -1.8854e-05
21:18262773 G A 0.094721 1.3796e-05
21:18270570 C G 0.931924 4.0205e-06
21:18271423 C T 0.108431 -2.7031e-05
21:18271587 T C 0.282854 2.0080e-05
21:18275031 T C 0.968562 -1.3431e-05
21:18275118 A G 0.032341 2.0150e-05
21:18282137 G A 0.732449 -6.4001e-06
21:18282957 T C 0.034639 6.7765e-05
21:18285057 A G 0.139499 -2.4077e-05
21:18285438 G C 0.665675 2.7059e-05
21:18292297 A G 0.973430 -1.5183e-05
21:18297514 A G 1.633016 1.0862e-04
21:18297682 A G 0.027521 1.0065e-04
21:18304035 A C 0.548013 -1.0217e-06
21:18310109 A G 0.036408 -8.8369e-05
21:18315261 G T 0.125857 -4.4067e-05
21:18320324 C T 0.544322 2.4685e-05
21:18329122 T C 0.028160 2.1437e-05
21:18338889 C A 1.036382 2.7689e-05
21:18340590 C T 0.246791 -3.7335e-05
21:18346367 C G 1.026265 2.5411e-05
21:18347660 A C 1.485954 7.9746e-06
21:18350649 C A 0.022753 -1.0879e-04
21:18351652 A G 0.119960 -7.5794e-05
21:18352621 T G 0.037781 -2.1757e-04
21:18364004 G A 0.379643 1.2285e-05
21:18368564 T C 0.598621 6.6031e-06
21:18381340 G A 0.682750 3.1450e-06
21:18384238 A G 0.551599 -1.0416e-05
21:18385661 C T 1.720499 -3.1766e-05
21:18385875 C T 1.038128 -1.6912e-05
21:18402387 G C 0.178815 7.4587e-05
21:18414153 A G 1.178429 -3.8240e-06
21:18422609 C T 0.461838 -4.4832e-06
21:18425348 A G 1.011383 -1.3535e-05
21:18435973 A G 0.362677 -2.5251e-05
21:18436537 A C 0.794310 1.5863e-05
21:18438797 T C 0.551310 -2.2992e-05
21:18439288 T C 0.059329 1.7683e-05
21:18439957 G C 0.034567 -2.1813e-05
21:18445229 A C 0.059719 -2.0045e-05
21:18452225 G T 1.870751 -1.2709e-05
21:18462770 G C 1.287122 -1.1611e-04
21:18470709 C T 0.238904 -4.6792e-06
21:18470711 A G 0.068073 1.5135e-04
21:18472273 G A 1.049264 -1.1075e-04
21:18473316 A C 0.147266 -2.9766e-05
21:18474721 T C 0.103286 -2.5708e-05
21:18476235 C T 0.054986 -8.0467e-05
21:18490867 G A 1.268456 -2.9391e-05
21:18501960 T C 1.121992 -2.3779e-05
21:18515397 C T 0.047833 4.2420e-04
21:18517780 C T 1.226631 -1.9472e-05
21:18525178 T C 0.040442 4.0969e-05
21:18531189 G C 1.611630 -3.2085e-05
21:18531622 G A 0.044246 -6.7905e-06
21:18535680 T C 0.038644 -1.5869e-06
21:18542754 G A 0.065353 -1.9939e-04
21:18542872 T G 0.555384 -4.8724e-05
21:18543283 A G 0.101242 5.7818e-06
21:18544139 A C 1.148483 -4.7220e-05
21:18544296 C T 0.059086 -1.4134e-04
21:18547354 A C 1.943855 -2.3176e-05
21:18547664 G A 0.497791 -1.4786e-05
21:18548183 A C 0.048943 4.3803e-04
21:18557992 C T 0.020286 -1.9927e-04
21:18558413 T C 1.901040 -5.7355e-04
21:18564898 T C 0.050491 -1.0752e-05
21:18573289 G A 0.782895 -8.0320e-05
21:18574904 C A 0.090569 -9.5794e-06
21:18582160 T C 0.118522 -2.4772e-05
21:18583626 C T 0.338587 -1.5755e-05
21:18587290 G A 0.088067 -1.0830e-06
21:18589966 A G 0.327746 -4.1496e-05
21:18597209 G A 0.029157 9.8649e-05
21:18597853 C A 0.054996 6.2776e-05
21:18621625 T G 0.064272 2.2337e-05
21:18625355 C A 0.160048 -2.9682e-05
21:18626904 A G 0.146237 -1.4164e-05
21:18628358 C T 1.344738 5.6536e-06
21:18630762 T C 0.049722 -1.0369e-04
21:18632299 T C 0.071848 5.8306e-05
21:18632671 T C 0.500735 -1.2420e-05
21:18636633 G C 0.079362 2.9174e-05
21:18637686 C T 0.268054 -2.5837e-05
21:18643607 C T 0.091530 1.1265e-05
21:18650150 G A 0.690219 -9.9781e-05
21:18662318 G A 0.715757 -8.5989e-05
21:18696946 G A 0.031682 7.3487e-05
21:18698598 A G 1.118437 -1.7554e-05
21:18698846 C A 0.443662 -2.9424e-05
21:18710371 C A 0.460907 -3.3012e-05
21:18719994 A G 0.330629 6.0643e-05
21:18722651 T C 0.528279 -2.6392e-05
21:18723765 A C 0.047972 -2.4232e-05
21:18728968 A G 0.037998 1.3628e-05
21:18730245 C T 0.123137 -2.0815e-05
21:18731281 G T 0.072958 -5.1535e-05
21:18733011 T C 0.516107 -5.2026e-05
21:18736848 T C 0.158646 -1.2788e-04
21:18737223 G A 1.725611 2.6215e-04
21:18739946 A C 0.078216 -2.6536e-05
21:18764297 T C 1.052669 7.5487e-05
21:18764496 G T 0.028287 -1.4691e-04
21:18766325 A G 0.732995 -2.5614e-05
21:18767799 G T 0.689164 -9.3907e-05
21:18770484 G A 0.862357 -1.8167e-06
21:18775707 G A 0.116185 -3.3217e-05
21:18781828 C T 0.277901 2.2351e-04
21:18786001 G A 0.889294 -2.0930e-05
21:18786168 G A 0.671355 -7.2573e-06
21:18788509 G A 0.043224 1.0456e-04
21:18790282 G C 1.779974 -6.1676e-05
21:18792933 G A 0.960210 -2.4986e-05
21:18800329 A C 1.035479 -1.0804e-04
21:18803514 G A 0.062906 -2.7349e-05
21:18806326 T C 0.039296 -2.7466e-06
21:18808923 G T 1.405511 2.1222e-05
21:18810795 G T 0.111557 7.2932e-05
21:18813490 G A 1.070527 1.6327e-05
21:18814425 G A 0.022847 1.4473e-05
21:18819147 A G 0.022736 2.3657e-05
21:18819261 G A 0.168799 3.1815e-06
21:18821866 T C 0.135049 -1.3194e-04
21:18821964 C G 0.927334 2.5169e-05
21:18822174 A G 0.269595 5.0353e-06
21:18823519 A G 0.042062 3.1079e-05
21:18824378 C A 0.038287 -6.9632e-05
21:18824403 A G 1.008374 -3.8887e-06
21:18824505 T C 0.034801 -8.3515e-05
21:18825044 A G 0.026703 1.0247e-05
21:18825247 C T 0.384936 2.6388e-05
21:18825927 G A 0.426183 -1.4369e-05
21:18826595 A G 0.096506 -2.1912e-05
21:18828052 C A 1.950622 1.9343e-04
21:18828524 G A 0.025379 -8.1643e-05
21:18830047 A G 0.051763 -2.4443e-05
21:18830470 T C 0.681498 -4.0380e-05
21:18832365 G A 0.129372 4.7091e-07
21:18832640 G T 1.345926 -4.5263e-05
21:18836059 A G 0.114043 3.0416e-05
21:18836467 C T 0.021428 9.0892e-06
21:18838900 A G 0.711962 -4.1712e-05
21:18839857 G T 0.028202 3.7822e-05
21:18841879 A G 1.297230 -6.7063e-06
21:18843067 A G 0.520193 -2.2825e-05
21:18844860 G C 0.838264 2.2694e-05
21:18847263 T C 0.028105 3.9748e-05
21:18849807 C T 0.692368 -1.8932e-04
21:18852105 G A 1.654973 -2.9140e-07
21:18853902 T C 0.715890 1.4842e-04
21:18865820 A G 1.599146 -6.9791e-06
21:18866646 T C 0.110307 2.4485e-05
21:18872562 T C 0.378146 3.0324e-05
21:18877791 T C 0.742008 7.9386e-05
21:18885898 T C 0.660037 3.5578e-05
21:18890217 A G 0.424564 3.1271e-05
21:18895367 G A 0.118730 -2.6474e-06
21:18899827 T G 0.040994 6.6320e-06
21:18901969 A G 0.189659 -1.5012e-05
21:18903657 G T 0.302738 -3.7082e-06
21:18908394 T C 0.112738 -4.6357e-04
21:18910659 T G 0.027926 2.7505e-05
21:18920691 T C 1.255749 1.0487e-05
21:18924703 C A 0.069797 1.3663e-05
21:18933828 G A 0.404210 -1.5137e-04
21:18937758 G A 0.261309 3.9324e-05
21:18947070 G A 1.739184 -3.7675e-05
21:18951211 G A 1.147688 3.4399e-05
21:18951407 G A 0.038151 2.4025e-05
21:18952076 C T 0.036920 -3.8945e-05
21:18954924 T C 0.112355 -7.2052e-05
21:18956705 C T 0.205800 -2.9070e-05
21:18958316 A C 0.859946 -9.9317e-04
21:18958380 A G 0.051497 -6.9478e-05
21:18964358 G A 0.269576 -5.0735e-05
21:18968320 T C 0.774719 -3.3347e-05
21:18987988 G T 0.076074 1.0676e-05
21:18989377 A G 0.060046 3.4643e-05
21:18997213 G A 0.313471 -1.0607e-04
21:19011263 C T 0.383888 -3.2909e-05
21:19021099 G A 0.023567 -3.1660e-05
21:19023398 T C 0.390477 1.5857e-06
21:19024276 T C 0.846859 -7.1400e-06
21:19031380 G C 0.428754 -1.8315e-05
21:19035747 T A 0.020552 -1.0427e-05
21:19040005 C T 0.409380 1.7254e-05
21:19041179 G A 0.166952 -3.0655e-06
21:19042323 A G 0.495565 -9.8236e-06
21:19043295 A G 0.028459 1.3849e-06
21:19044157 A G 0.075263 1.6126e-05
21:19044975 A G 0.153271 -3.2126e-05
21:19046239 G A 0.636826 7.7281e-06
21:19046679 A T 0.446940 2.8015e-05
21:19046706 T C 0.165679 -2.7604e-05
21:19050937 A C 0.052403 6.4034e-05
21:19052087 G T 0.037459 6.3072e-07
21:19055599 A G 0.365034 8.0431e-06
21:19065456 G A 0.623911 2.7669e-06
21:19069533 C T 0.198588 -5.9062e-07
21:19070108 C T 0.028520 5.0816e-06
21:19081705 T C 0.203363 -8.0005e-07
21:19098871 T C 0.428520 -3.9167e-05
21:19098952 C A 0.033331 -1.3169e-06
21:19101703 A G 0.037339 -5.2735e-05
21:19109348 G A 0.090430 6.5759e-05
21:19124722 G A 0.044230 -4.1654e-05
21:19126079 C T 0.028582 -2.4528e-05
21:19128706 G A 1.428215 -9.2606e-06
21:19131238 C G 1.389166 -6.3074e-06
21:19132932 A G 0.343816 -1.2978e-06
21:19133448 A G 0.056262 6.7576e-07
21:19133902 C A 0.037002 -8.2366e-05
21:19134195 G A 0.196099 4.5645e-06
21:19134859 C G 0.328801 -1.9793e-05
21:19136052 C T 0.023989 -4.2663e-05
21:19137444 G A 0.132514 7.4986e-07
21:19137559 C T 0.062620 6.1250e-05
21:19139775 C T 0.605349 -2.3591e-05
21:19148593 C T 0.269144 -6.6863e-05
21:19149091 G T 0.025927 -8.1421e-05
21:19150133 T C 0.805034 -2.6491e-05
21:19152209 G C 0.032354 -1.6023e-04
21:19153629 A G 0.056142 5.6687e-05
21:19154859 C T 0.960824 2.0914e-05
21:19156265 T C 0.062990 5.1630e-05
21:19157375 C T 0.122784 4.7217e-05
21:19157380 A C 0.694078 1.3643e-05
21:19157415 A G 0.567627 2.3163e-06
21:19159523 G A 0.956007 1.1308e-05
21:19169155 C G 0.690878 1.4861e-05
21:19169218 C G 0.446028 -1.9406e-05
21:19186614 A G 1.265911 1.1544e-05
21:19195407 G A 0.086665 2.1182e-05
21:19197465 A C 0.173632 -7.9328e-05
21:19202051 T C 0.119145 -4.2158e-05
21:19225264 G A 1.748419 -1.8282e-05
21:19226121 T C 0.893250 1.0251e-05
21:19226451 T C 1.346422 9.9391e-06
21:19228178 G A 1.538172 -1.4098e-05
21:19231555 T C 0.442863 1.3464e-05
21:19253526 A T 0.189873 -6.3905e-05
21:19254879 A G 0.772690 3.9036e-05
21:19259311 G A 1.178909 2.0242e-04
21:19262456 A G 0.117607 2.1829e-05
21:19265968 C A 0.792038 5.7925e-05
21:19286918 C T 0.850543 1.4151e-05
21:19308354 C T 0.036103 3.3339e-05
21:19316624 C A 0.793090 -7.7955e-06
21:19332324 A G 0.614518 -9.5029e-06
21:19332843 A C 1.762687 4.0327e-05
21:19334643 C T 0.074669 5.4247e-05
21:19340281 A G 0.742083 1.1278e-05
21:19349223 T C 0.097619 -1.2097e-05
21:19357631 G T 0.226784 6.7766e-05
21:19357993 T C 0.737289 9.8426e-06
21:19361543 T G 0.039923 2.9206e-05
21:19362312 T C 1.492283 1.6430e-05
21:19367979 A G 0.029926 -2.4248e-05
21:19375928 A G 0.109726 -1.4040e-05
21:19377393 A G 0.272273 -2.9148e-04
21:19377939 G T 0.226398 3.8381e-05
21:19391326 C T 0.151103 4.5732e-05
21:19395457 C T 0.379364 -2.9239e-05
21:19397763 A C 0.114082 5.2267e-05
21:19399885 G A 0.095607 9.6146e-06
21:19403222 G A 1.282205 -2.3909e-05
21:19404052 G T 0.245074 4.1619e-05
21:19405159 A C 1.011698 -2.9522e-05
21:19408302 C T 0.240062 -5.8277e-06
21:19413893 T G 0.113708 -2.5853e-05
21:19414919 T C 0.869810 -1.8222e-05
21:19418752 T C 0.037897 -9.6176e-06
21:19419466 G A 0.994547 -2.7872e-05
21:19419535 T A 0.080978 -3.4681e-05
21:19424431 G A 1.314932 -1.2581e-06
21:19425820 G A 0.045856 5.0698e-05
21:19426998 T C 0.035791 -1.2176e-04
21:19427023 T C 0.057518 -2.8280e-05
21:19427488 C A 1.960003 -4.0536e-05
21:19427627 A G 1.970762 -8.8636e-05
21:19427805 G A 0.077788 -2.2077e-05
21:19437645 T C 1.732115 -7.6666e-05
21:19453447 T G 1.020760 -1.5885e-06
21:19462686 T G 0.072390 8.8485e-06
21:19474416 G C 0.029721 4.1794e-05
21:19474615 T C 1.018848 2.3409e-05
21:19475741 G A 0.110346 -4.0555e-05
21:19475795 A G 0.024590 -2.6732e-05
21:19480435 G A 0.117720 2.1085e-05
21:19480530 C T 0.093056 -2.2470e-05
21:19480661 G A 0.040952 -3.8651e-05
21:19480843 T G 0.081793 -5.9257e-05
21:19481009 T C 0.079547 -1.0296e-04
21:19481664 C T 1.672799 -5.7164e-05
21:19482487 T G 0.098986 -4.6012e-05
21:19483119 A G 0.051039 1.9809e-05
21:19484268 T C 1.522031 -5.1695e-05
21:19487804 T C 0.366465 -2.1246e-05
21:19488183 C T 0.838267 -4.4302e-05
21:19491302 A G 0.706685 -6.3169e-05
21:19494271 C T 0.280478 7.6687e-05
21:19494461 A G 0.061010 -1.1155e-04
21:19496596 A G 0.028296 -1.1753e-04
21:19497856 C T 0.032175 2.7288e-06
21:19501856 A G 0.887119 -2.5047e-05
21:19502547 A G 0.146598 4.3471e-04
21:19504855 T C 0.348629 3.5822e-06
21:19506715 T C 1.360623 5.9504e-05
21:19509875 C G 1.497746 8.9325e-05
21:19510041 G A 0.041633 1.5768e-05
21:19511242 G A 0.037560 1.0931e-06
21:19526240 C T 1.871309 6.6628e-05
21:19527049 T C 0.275295 -4.7398e-05
21:19527293 G A 0.026391 4.7212e-05
21:19528144 C T 0.101462 -1.2567e-05
21:19529480 T C 0.127811 -2.0668e-05
21:19534836 G T 1.928126 6.5354e-05
21:19535591 C A 1.175517 4.6561e-06
21:19536638 T C 0.048277 -8.0562e-05
21:19541320 C T 0.210412 2.6991e-05
21:19544039 G C 0.046924 3.1930e-04
21:19545581 G A 1.968928 -2.5383e-05
21:19548232 A G 0.179630 8.1400e-05
21:19550449 G A 1.518733 -3.1990e-05
21:19551284 A G 1.566760 3.3651e-05
21:19551337 G T 1.807537 3.1010e-05
21:19552880 G A 0.403561 2.3691e-05
21:19553380 A T 0.047609 3.9287e-05
21:19555391 G A 0.030098 -7.6793e-05
21:19556053 A G 0.074120 1.0752e-05
21:19558150 G C 0.161940 -1.5011e-05
21:19558337 G A 0.176189 2.5192e-05
21:19559058 G A 0.096886 -3.7469e-06
21:19560078 G T 0.179964 -1.0009e-05
21:19560688 G A 0.134799 -3.5039e-05
21:19561040 C T 0.141576 -3.7787e-05
21:19561326 C A 0.239319 7.9389e-05
21:19562494 G A 0.665087 2.8735e-05
21:19563533 C T 0.205502 2.4395e-05
21:19568486 C T 1.180415 -2.6653e-05
21:19568932 T C 0.135552 3.0132e-06
21:19571190 A G 0.056077 -9.8593e-05
21:19574901 A G 1.499641 -1.1762e-06
21:19575926 C T 0.101021 -3.0056e-06
21:19581800 T C 1.824502 1.1702e-05
21:19582526 G A 0.242974 -3.4836e-05
21:19584708 G A 0.767026 -3.1044e-06
21:19595527 G A 0.059241 1.5456e-05
21:19596631 C A 1.553014 3.5185e-05
21:19600576 T G 0.087535 2.2953e-06
21:19600970 G T 0.040036 4.6071e-05
21:19606419 G A 0.189036 -1.3746e-05
21:19618935 A G 0.043711 -4.4416e-05
21:19624679 G A 0.233733 2.4810e-05
21:19625730 T G 0.052033 2.6157e-05
21:19640343 G T 1.598449 -8.4822e-06
21:19642691 G T 1.863747 2.0520e-06
21:19647965 T C 0.063669 -3.2759e-05
21:19654798 A C 1.640543 1.0487e-04
21:19656171 C A 0.848758 6.3809e-05
21:19656266 C T 0.028728 1.7097e-05
21:19656267 G A 0.171493 -1.2151e-05
21:19657794 A C 0.037203 1.7523e-05
21:19658718 C T 1.549762 -3.0496e-05
21:19660206 C T 0.870196 -3.9139e-05
21:19662058 A G 0.052344 2.9419e-06
21:19664394 G A 1.666210 -6.5837e-06
21:19665104 A C 0.309444 5.9336e-05
21:19667255 A G 0.202447 4.4785e-06
21:19667434 G A 0.094435 -5.7351e-05
21:19667864 T C 0.188721 -3.2948e-04
21:19670118 A G 1.567984 -2.8493e-05
21:19673844 A T 0.039115 9.9162e-05
21:19678660 C T 0.205456 6.2888e-06
21:19680072 T C 0.854788 -7.7624e-05
21:19680830 T C 0.122767 -2.2358e-05
21:19683216 A C 0.370087 3.0231e-06
21:19683303 A G 0.780840 -3.6303e-04
21:19685405 G A 0.714695 -4.4966e-05
21:19686959 T C 1.421961 3.2712e-05
21:19687087 C T 0.769665 -1.8427e-06
21:19688786 G A 0.639426 2.8076e-05
21:19697051 G A 0.953372 5.3199e-06
21:19700768 A G 0.326484 4.3500e-05
21:19704296 T C 1.811850 2.9874e-05
21:19706762 A G 0.593294 -2.9457e-05
21:19707768 G T 1.745819 2.5595e-05
21:19711087 C T 0.047196 9.4364e-05
21:19717241 C T 1.521699 4.7470e-05
21:19717634 T C 0.316523 2.5019e-05
21:19718292 T C 0.134384 -5.6210e-05
21:19718818 G T 1.164595 1.8325e-05
21:19721194 A C 0.323124 4.3852e-05
21:19723008 C A 0.333358 2.9000e-06
21:19723055 A G 0.788439 -3.1440e-05
21:19725419 G A 0.092631 2.0623e-05
21:19726138 A G 0.039858 -4.4318e-06
21:19729066 G A 1.577049 3.0685e-05
21:19731103 G A 0.027164 4.1632e-05
21:19734053 A G 0.094224 -5.9122e-06
21:19734185 A G 1.047336 4.3205e-05
21:19738356 C A 0.094156 -3.6340e-05
21:19750078 A G 0.219364 -1.9440e-05
21:19756040 G C 0.570272 -1.8720e-05
21:19756765 C T 0.397877 -1.7547e-05
21:19757325 G A 0.040533 2.7932e-05
21:19759893 T G 1.418858 1.4878e-05
21:19766366 C T 0.520502 3.3720e-05
21:19770562 C T 0.165787 2.9830e-05
21:19771590 C G 0.278865 6.0883e-05
21:19776950 A G 0.059803 -2.2412e-05
21:19784160 A G 0.059806 -3.6540e-04
21:19789884 A G 1.377069 -6.6947e-05
21:19792819 C T 0.032704 2.1424e-05
21:19794186 T C 0.048193 -4.9074e-05
21:19796510 T C 0.928107 -1.3646e-04
21:19820007 T C 0.100761 -2.7470e-06
21:19822687 C T 0.087220 2.3048e-05
21:19824426 C T 0.923835 -2.7739e-05
21:19826063 A C 0.108590 1.7514e-05
21:19828958 A G 0.021373 1.6441e-05
21:19842121 A G 0.034285 1.8051e-04
21:19844745 C T 0.946328 -3.1759e-05
21:19860042 C A 0.023876 -8.1295e-05
21:19864524 G A 0.052789 3.9586e-06
21:19879704 C G 0.168442 6.8150e-05
21:19880866 G A 0.508999 5.0921e-05
21:19881373 G T 0.098161 2.5627e-05
21:19881565 G A 0.023980 -7.6948e-05
21:19881735 T C 0.052146 2.5813e-05
21:19888026 C T 0.250478 -8.8692e-05
21:19889670 A G 0.336331 1.0793e-05
21:19895526 G A 0.088077 3.2947e-05
21:19899283 G A 0.039929 1.3155e-05
21:19902767 A G 0.045528 -1.8942e-04
21:19923437 T C 0.422662 1.1447e-04
21:19924888 T G 0.474730 2.2936e-04
21:19926493 C A 0.655846 6.5156e-06
21:19926823 C T 1.250254 -5.2728e-07
21:19930102 G T 0.600068 8.5737e-06
21:19933081 T G 0.055360 3.5238e-05
21:19942733 C G 0.021185 -1.7193e-05
21:19949989 G A 0.080005 -5.9108e-05
21:19955453 T G 0.109112 1.1907e-04
21:19957328 G A 0.021454 -1.5958e-06
21:19960870 G A 0.544108 -1.2824e-06
21:19962968 G T 1.418660 5.6730e-05
21:19965430 C G 0.194479 6.8165e-05
21:19974000 A G 0.074409 4.2965e-06
21:19976439 G A 0.082994 9.6090e-05
21:19982048 T C 0.037394 6.7667e-05
21:19983850 A G 0.867781 5.3195e-05
21:19991636 A G 1.457404 3.7399e-05
21:19993809 G A 0.540233 -3.3939e-05
21:19995322 G A 0.075435 -3.1987e-05
21:20001412 A C 0.196284 -1.3703e-04
21:20019689 T C 0.174193 2.4472e-06
21:20028334 A T 1.891280 -9.2338e-05
21:20042430 T G 0.554332 1.0371e-05
21:20048048 A G 0.471452 -2.3325e-05
21:20056087 T C 0.024583 4.5616e-05
21:20057919 A G 0.021393 3.6724e-05
21:20059827 C G 0.222396 -9.7024e-05
21:20060157 T C 0.032870 -4.2364e-05
21:20075947 C T 0.111290 -6.7691e-05
21:20083010 A G 0.835103 2.1251e-05
21:20091383 G A 0.069141 -4.7834e-05
21:20092099 G A 1.485337 -1.8239e-04
21:20092277 C T 0.276600 8.0527e-06
21:20096923 A G 0.611646 -2.4210e-04
21:20110007 T C 0.094438 3.2849e-05
21:20111649 C G 0.082208 2.2694e-04
21:20113922 G A 0.089891 8.0157e-05
21:20119986 T C 0.907331 1.6792e-05
21:20124590 C A 0.431756 -5.5318e-05
21:20124608 C T 0.051435 3.2888e-05
21:20136039 T C 0.211753 -2.6135e-05
21:20138944 A G 0.951314 5.6698e-06
21:20142311 A G 0.030254 1.2890e-05
21:20149225 G A 0.899528 1.4460e-05
21:20149246 G A 1.924390 -5.9333e-05
21:20150088 A G 0.574690 2.9521e-05
21:20154635 A T 0.033561 -2.4675e-05
21:20162176 G A 0.103721 8.2783e-06
21:20162661 T C 0.119389 -6.8191e-05
21:20174646 G A 0.123650 -3.8828e-05
21:20177377 A C 0.113702 8.1583e-05
21:20182086 C T 0.030692 -3.7691e-05
21:20182144 C T 0.078846 -4.8714e-05
21:20182432 C G 0.026696 -6.6973e-05
21:20184503 A G 1.077781 -5.8425e-05
21:20188177 T G 0.741210 2.4913e-05
21:20192464 G T 1.220880 -1.3094e-04
21:20203056 A G 0.489696 5.4107e-04
21:20207582 G A 1.623434 4.3778e-05
21:20211069 A G 0.122589 4.8957e-05
21:20211578 T G 0.037248 -9.7972e-05
21:20213438 A G 1.712628 5.4218e-05
21:20226601 T G 1.632620 1.5928e-04
21:20230892 G A 0.089774 -4.8739e-06
21:20234613 A G 0.076872 -1.5697e-04
21:20234877 A G 0.104812 1.7953e-05
21:20235765 A C 0.029624 2.3994e-06
21:20251287 A G 1.034898 2.4031e-05
21:20254193 T C 0.039218 -4.1184e-05
21:20254847 G A 1.674104 2.5906e-05
21:20255124 A G 1.034759 1.8797e-05
21:20259923 C T 0.024924 3.6158e-05
21:20265109 G C 0.027005 1.9585e-05
21:20265398 G A 0.064087 -5.5708e-05
21:20266775 A G 1.330359 -2.1920e-06
21:20277816 T C 0.112738 -7.2080e-06
21:20280260 C G 1.183093 -5.1220e-05
21:20294139 C T 0.028835 4.1976e-05
21:20294431 T C 0.270329 -3.4205e-05
21:20298186 C T 1.646294 1.8436e-05
21:20300442 G A 0.033892 -2.8257e-05
21:20300838 G A 1.764647 2.2379e-05
21:20309005 A G 0.932449 -7.6460e-06
21:20347842 A G 0.647742 7.1423e-05
21:20353119 A G 0.049420 1.3857e-04
21:20354581 A G 0.786293 2.0833e-06
21:20356345 A G 1.639647 2.6446e-06
21:20357880 A G 0.059793 9.3278e-05
21:20358771 G A 0.137182 -3.1199e-05
21:20359025 T G 0.127896 -4.5493e-04
21:20359202 C G 0.032977 -5.0029e-05
21:20360139 T G 0.242331 -7.1634e-06
21:20362376 C T 0.348782 8.0109e-06
21:20365194 T C 0.088456 -1.5626e-05
21:20367594 T C 0.024619 4.2617e-05
21:20371026 G T 0.148328 -1.2019e-03
21:20372529 C A 0.022389 2.6153e-05
21:20373020 T C 1.557406 -3.3776e-04
21:20373322 C T 0.028550 -1.3080e-05
21:20382045 G A 0.712696 6.1403e-05
21:20384677 T C 0.352583 -2.3387e-04
21:20387135 T C 1.907915 1.9627e-05
21:20393699 C T 0.027102 1.0043e-04
21:20395028 T C 0.589250 -2.3097e-06
21:20395279 A G 0.910667 8.6854e-06
21:20402128 G A 0.202139 -1.9485e-05
21:20405222 G A 1.107389 -2.1711e-05
21:20406412 T C 0.755235 1.4764e-05
21:20406484 C T 0.035677 -1.6647e-05
21:20409988 A G 0.755264 -7.6247e-05
21:20410023 C A 0.444191 -4.9654e-06
21:20415319 T A 0.328856 -2.9859e-05
21:20416887 C T 0.543547 -1.6742e-05
21:20421453 T C 1.348100 -1.4245e-04
21:20432638 T C 0.432039 2.3978e-06
21:20434838 G A 0.096113 -5.8479e-05
21:20435377 A G 0.028251 6.4946e-05
21:20436939 G A 0.163291 -1.0374e-04
21:20455028 C T 1.128798 -1.2710e-06
21:20464865 A G 0.066973 -8.1768e-05
21:20467924 A G 0.315539 -5.4347e-05
21:20472631 T C 0.057262 1.7646e-04
21:20480829 T C 0.029903 -6.4209e-05
21:20482246 T C 0.065911 1.5857e-04
21:20483821 G A 1.366225 -5.7245e-05
21:20491478 A C 1.189552 -2.7617e-05
21:20497038 T C 0.115636 -1.4098e-04
21:20497381 G A 0.034843 3.4013e-05
21:20498204 A G 0.360869 -7.1452e-05
21:20511193 T C 0.033522 -2.0758e-05
21:20519598 A G 1.371911 -5.3197e-05
21:20525845 A G 1.729236 -4.1527e-05
21:20536649 A T 0.824035 -4.7073e-05
21:20539478 T C 0.022483 -3.1711e-05
21:20542057 A G 0.175748 5.5681e-07
21:20544254 T C 0.082221 2.3948e-05
21:20548261 A G 0.172197 -1.6287e-05
21:20558644 C T 0.026258 1.0562e-05
21:20561447 T C 0.066554 9.1757e-05
21:20567063 A G 0.069209 1.6076e-04
21:20570620 G A 0.031182 1.0522e-04
21:20571172 C A 0.476236 -1.8770e-05
21:20574641 G T 0.130265 1.1900e-04
21:20582999 A G 0.030325 7.0319e-06
21:20589639 G A 0.174560 4.0600e-06
21:20602056 T G 0.080521 -4.4453e-05
21:20611474 A G 0.043243 -6.8093e-06
21:20617818 T G 0.057070 -3.4516e-05
21:20629323 G T 0.659917 -2.4703e-05
21:20630061 T C 0.630361 -4.6576e-05
21:20632271 T C 0.101219 1.0785e-04
21:20640957 C A 0.143878 -1.0154e-04
21:20645160 A G 0.101930 1.4987e-05
21:20646363 T C 0.078732 -4.4274e-05
21:20657188 T C 0.052941 4.6090e-05
21:20664482 T C 0.069274 -1.2172e-04
21:20676645 G T 0.625499 -2.5489e-05
21:20678595 C T 0.150213 -6.1953e-05
21:20678826 G A 0.618326 -3.0553e-05
21:20684857 C T 1.447067 -9.7972e-05
21:20703201 T C 0.074584 4.5200e-05
21:20709596 C T 0.550372 4.8706e-06
21:20710519 C T 1.520249 2.9378e-05
21:20710914 C T 0.098388 -3.1953e-05
21:20712042 C G 0.505932 -1.1117e-05
21:20712858 C T 0.181408 -1.3126e-04
21:20713043 A G 0.178906 2.2790e-04
21:20715314 T C 0.032386 -6.1765e-05
21:20715316 G C 0.042266 1.1729e-04
21:20715495 C G 0.033636 8.8761e-05
21:20720390 C G 0.753972 -8.2811e-05
21:20721766 A C 0.046090 1.2008e-05
21:20723509 C T 0.035687 1.4798e-04
21:20725695 G T 0.191934 5.4273e-05
21:20729986 G T 0.021062 6.6733e-05
21:20746147 C T 0.043532 -1.4406e-04
21:20761084 T C 1.161934 4.6345e-05
21:20764950 C T 0.550239 -1.7815e-04
21:20770498 T C 0.078985 1.8984e-04
21:20771259 A G 0.912215 6.2775e-06
21:20773336 T C 0.078758 3.6333e-05
21:20779299 A G 0.237258 7.5941e-05
21:20782794 T C 1.384677 3.1647e-04
21:20786475 A C 0.257528 -1.0267e-04
21:20792036 C A 0.069180 2.9504e-05
21:20796198 A C 0.393304 2.3460e-06
21:20802904 T A 0.907022 1.2254e-05
21:20804282 A G 0.051601 -1.7516e-05
21:20814882 T A 0.073941 1.3426e-06
21:20816852 G C 0.072312 7.7198e-05
21:20823528 T C 0.070008 4.7919e-05
21:20824746 A G 1.858161 -5.0990e-05
21:20825271 C G 0.028923 1.9040e-05
21:20827282 G T 0.413152 -8.9117e-05
21:20827898 A G 0.457963 1.6364e-05
21:20829922 A G 0.198101 -2.7116e-04
21:20835905 T C 1.592428 -2.9251e-05
21:20848066 T C 1.355251 -2.2109e-05
21:20854347 C T 0.077220 1.6296e-04
21:20858608 T C 0.021312 1.1043e-04
21:20859914 G A 1.197975 5.0624e-05
21:20867497 T C 0.021626 -2.0585e-05
21:20876494 A G 0.610902 -8.0517e-05
21:20883292 A G 0.764167 -6.5206e-05
21:20883490 T C 1.814632 2.8261e-05
21:20884328 T C 0.027414 2.2366e-05
21:20892253 C T 0.037034 -3.6671e-05
21:20894679 A G 0.195677 4.5908e-05
21:20897134 C T 0.497470 2.3570e-05
21:20905464 C T 0.061445 4.9150e-05
21:20919209 A G 0.320151 -4.1916e-05
21:20921066 T G 0.327925 -2.7713e-05
21:20922289 G A 0.312540 2.8104e-05
21:20923234 T C 0.037891 3.6724e-05
21:20923276 T C 0.029478 -6.0546e-05
21:20925880 A G 1.655041 3.1435e-04
21:20935389 C G 0.760003 2.2891e-05
21:20935961 T G 0.121427 5.9029e-05
21:20940604 A G 0.238676 -3.9559e-05
21:20943854 C T 0.220487 2.0191e-04
21:20944282 C A 0.096451 1.4754e-04
21:20955577 G A 0.111170 5.9783e-05
21:20955904 A G 0.339243 1.6976e-05
21:20958653 A G 0.042383 -6.1844e-05
21:20959822 C T 0.087554 8.0054e-06
21:20960969 C T 0.358785 1.6751e-05
21:20961972 G A 0.595511 3.7470e-05
21:20962677 G A 0.048186 -6.2829e-05
21:20965994 G A 0.343959 1.0017e-04
21:20980675 T C 0.706156 -3.0727e-06
21:20992805 A G 0.092004 1.7366e-05
21:20995158 G A 0.361301 1.8472e-05
21:20996346 C T 0.047443 1.0414e-04
21:21005599 T C 0.188319 5.5091e-05
21:21011189 T C 0.688200 -2.4761e-05
21:21019083 G C 0.374258 1.3257e-05
21:21023774 A G 0.202493 -8.9305e-05
21:21023831 G C 1.328369 1.1608e-05
21:21023966 A G 0.292397 -3.2413e-05
21:21024139 C T 0.095127 -1.9311e-05
21:21025259 C T 0.131521 1.5073e-04
21:21025310 T C 0.031029 -5.1970e-05
21:21028006 G A 0.055967 -4.4135e-05
21:21028831 A G 0.454370 -1.4006e-05
21:21030126 G A 0.585563 2.2966e-05
21:21034320 A G 0.052182 -3.5487e-05
21:21036392 C T 0.041192 -6.3554e-05
21:21039468 G T 0.088482 -5.7484e-05
21:21039806 C T 0.213979 3.6279e-05
21:21046546 G A 0.063312 3.4221e-06
21:21048752 G T 0.066389 1.5708e-05
21:21048970 C T 0.048183 -6.0328e-05
21:21052220 C T 0.026651 -4.9561e-05
21:21052329 C A 0.516029 2.0638e-05
21:21053988 G A 0.455863 -3.6271e-05
21:21054839 A G 0.213538 -2.0352e-05
21:21059179 T C 1.065395 6.1433e-06
21:21064207 G A 0.290582 4.7000e-05
21:21068284 T C 0.324364 1.5108e-05
21:21071070 T C 1.373765 4.1473e-05
21:21072770 A G 0.295772 6.5463e-05
21:21079930 T C 0.063007 6.7526e-05
21:21080507 A C 0.045879 4.5646e-05
21:21094068 A G 0.881825 -3.3040e-05
21:21095569 G T 0.283357 2.1214e-04
21:21104416 C A 0.103514 4.5300e-05
21:21116855 C T 1.536623 -1.0786e-04
21:21134107 T C 0.051030 1.1860e-04
21:21135398 A G 0.246343 -3.4536e-05
21:21136668 G A 0.049757 3.2809e-05
21:21140518 G A 0.132641 -1.6043e-05
21:21151028 T C 1.867878 1.6138e-05
21:21151547 G A 0.050764 -4.1028e-05
21:21160582 A G 0.062656 2.6916e-06
21:21168284 A C 0.342359 4.8932e-06
21:21184445 T C 0.539801 2.0176e-05
21:21189775 G A 0.247531 -1.3634e-04
21:21192031 C T 1.772515 -2.9807e-05
21:21201453 A G 0.603616 -2.0877e-05
21:21201520 T C 0.121823 1.2687e-04
21:21205881 A G 0.058482 2.6522e-05
21:21208597 A G 1.257778 4.0447e-07
21:21209450 C T 0.038082 -2.1093e-05
21:21210527 C T 0.059521 -2.6651e-05
21:21210822 C T 0.089369 3.6254e-05
21:21213334 A G 0.271702 3.8172e-05
21:21215357 C T 0.024281 2.7947e-05
21:21220761 G T 0.054129 1.3879e-05
21:21227579 C T 0.270809 -1.5417e-04
21:21231303 A C 0.639926 -8.6110e-07
21:21240136 G T 1.960071 -1.4205e-05
21:21250552 T C 0.043746 1.0530e-04
21:21254510 T C 0.038569 -4.1501e-05
21:21254852 G A 0.348646 -4.3469e-05
21:21258185 C T 0.288382 2.0811e-05
21:21264975 T C 0.269774 -1.0081e-04
21:21268892 T C 0.055515 -1.5905e-05
21:21281548 G A 0.710661 3.5416e-06
21:21284735 A G 0.060910 -4.4997e-05
21:21293859 G A 0.071098 6.6865e-05
21:21298780 G A 0.037472 7.3198e-05
21:21300439 A G 1.546234 -1.3472e-04
21:21301975 A G 0.184463 -5.8556e-05
21:21305714 A G 0.184550 -4.3963e-05
21:21306336 C T 0.207202 -1.2504e-05
21:21308551 A C 0.156202 2.1545e-04
21:21308745 T C 0.099388 4.9507e-05
21:21311983 C T 1.700219 -1.9585e-05
21:21334350 A G 0.041179 6.0702e-05
21:21338277 A G 0.052101 -1.4304e-05
21:21339823 T C 0.106263 1.4260e-05
21:21348764 C T 0.198023 1.4278e-05
21:21349217 A G 0.047492 2.8342e-05
21:21350768 T C 0.528740 1.4801e-05
21:21350833 T C 1.691803 -4.7082e-05
21:21356016 G A 0.022379 1.9401e-05
21:21357808 G T 0.235197 4.3413e-05
21:21363141 A G 0.037005 -1.1335e-04
21:21366707 G A 0.254016 -1.9557e-04
21:21371073 T C 0.026349 -1.8959e-04
21:21392430 T C 0.045687 -3.8421e-05
21:21394598 T C 0.582337 7.1824e-06
21:21400894 A G 0.039696 6.9968e-05
21:21401734 G T 0.111167 4.1919e-05
21:21402354 T C 0.049092 -4.7143e-06
21:21406135 C T 0.027842 -3.2212e-05
21:21411268 T G 0.148169 -9.3510e-06
21:21420028 C T 0.617981 5.4033e-06
21:21426535 C T 1.004401 7.7736e-05
21:21426605 T C 0.036171 -4.0047e-05
21:21428478 A G 1.824668 -1.3249e-04
21:21437766 G A 0.224574 -5.0138e-05
21:21441562 T C 1.743947 -8.7237e-05
21:21446420 G A 0.077999 3.9995e-05
21:21447956 A G 0.050549 9.5941e-07
21:21472655 A G 1.801561 3.7902e-05
21:21478900 G A 0.151755 1.1234e-05
21:21496045 C T 0.133770 3.9453e-05
21:21504834 A G 1.455149 -2.1171e-05
21:21514753 T G 0.084591 6.0665e-05
21:21514920 C T 0.067908 1.0738e-05
21:21519057 A G 0.111355 -2.8723e-04
21:21522193 C T 0.079015 -1.6625e-05
21:21532959 A C 0.138441 4.2299e-05
21:21533847 C T 0.051387 -1.5071e-04
21:21535472 A G 0.138558 2.6469e-05
21:21537599 G T 0.058365 -7.3500e-05
21:21540413 T C 0.067930 -4.5008e-05
21:21553510 T G 0.085750 1.6580e-05
21:21555306 T C 0.043000 2.1973e-04
21:21556476 T C 0.893439 -2.2024e-05
21:21559274 G C 0.034687 -1.4194e-04
21:21561829 C A 1.589101 -3.3276e-05
21:21570216 T G 0.053049 1.1421e-04
21:21577014 C T 0.050400 9.0644e-05
21:21580966 A G 0.110593 5.4792e-07
21:21594045 G A 0.147627 -3.2889e-04
21:21612150 A G 0.069186 -9.5166e-06
21:21614115 G T 0.227492 9.2052e-05
21:21618589 T C 0.223405 -6.2068e-05
21:21619187 A G 0.039494 3.7172e-05
21:21620477 T C 0.037527 9.9983e-05
21:21623876 C A 0.122748 5.9383e-05
21:21624371 G T 1.679226 4.1249e-05
21:21632109 C T 0.049144 9.2171e-05
21:21636059 A G 0.051682 -5.2443e-05
21:21638850 T C 0.048336 1.8036e-05
21:21640478 A C 1.107762 5.9086e-05
21:21643393 A C 0.057219 -5.8890e-05
21:21644193 G T 0.612954 -4.7928e-05
21:21644798 G A 0.132212 3.7043e-05
21:21651453 A G 0.102806 4.9240e-05
21:21653772 A C 0.446878 4.3963e-05
21:21656700 C T 0.069816 -3.5825e-05
21:21670176 C T 0.784122 -2.5608e-05
21:21672120 T C 0.037985 -5.3546e-05
21:21672297 G C 0.053701 3.3570e-04
21:21675842 A G 1.215437 6.4277e-07
21:21677342 T C 0.092715 -2.6511e-05
21:21677491 C T 0.436628 2.9016e-05
21:21682852 T C 0.264071 -1.7555e-05
21:21684901 C T 0.030789 -3.3492e-05
21:21694359 C A 0.115188 -3.5532e-05
21:21699109 T C 0.059018 2.8038e-06
21:21701730 A G 0.110057 4.4649e-05
21:21704081 T G 0.055960 1.7686e-05
21:21720145 T C 0.765546 -1.9839e-05
21:21720200 T C 0.036784 3.3451e-05
21:21722621 A G 0.227086 1.0976e-05
21:21725280 C T 1.446729 -2.2511e-05
21:21731461 G A 0.079333 -2.7853e-05
21:21737241 T C 0.081524 3.1802e-05
21:21742990 G A 1.404392 -4.2096e-06
21:21745977 G A 0.084575 7.0077e-05
21:21755716 C T 0.132969 -1.8685e-05
21:21758483 T C 1.686782 -6.0597e-06
21:21759860 T C 0.114546 -1.8278e-05
21:21759957 A G 0.063188 3.5040e-05
21:21762443 C T 0.513731 -1.1640e-06
21:21762918 C T 0.600542 -1.1925e-05
21:21763036 C T 1.937990 3.7712e-05
21:21766843 C T 0.126805 -1.3665e-05
21:21769138 C T 1.624849 4.1972e-05
21:21773271 T C 0.508210 -2.5023e-05
21:21775361 A G 0.696811 6.2667e-06
21:21775824 G A 1.206300 1.4564e-05
21:21777078 C T 1.852016 -1.1248e-05
21:21777778 A G 0.095662 -8.6042e-06
21:21778558 C G 1.143832 -4.8312e-06
21:21778576 C T 0.384414 -8.7548e-06
21:21779448 C T 1.715205 2.3216e-05
21:21781810 A C 0.034119 8.5311e-05
21:21783002 T C 0.028475 2.7089e-05
21:21785681 G A 0.054415 1.3530e-05
21:21786228 G A 0.406537 1.7545e-05
21:21787052 A G 0.641120 -1.4134e-05
21:21787598 C G 0.066366 -4.5823e-05
21:21791683 G A 0.092546 5.6277e-05
21:21799765 A G 0.734481 8.7627e-06
21:21800698 G T 1.245963 4.9987e-05
21:21800805 T C 0.303273 -6.7917e-05
21:21800906 A G 0.222418 -1.9902e-05
21:21801002 G T 0.860511 -7.8832e-05
21:21802028 T C 1.814755 1.0907e-04
21:21804099 A G 0.912352 -1.8704e-05
21:21806238 C A 0.020841 5.5280e-05
21:21812615 T C 0.689440 1.3252e-05
21:21812900 C G 0.119963 -1.2692e-04
21:21813380 A C 1.685052 -5.1055e-06
21:21813721 G T 0.318291 3.8554e-05
21:21814428 C T 0.417209 3.8351e-05
21:21816379 T C 0.099726 -2.2210e-05
21:21816407 G A 0.590256 -4.1730e-05
21:21816578 A G 0.231902 6.9819e-06
21:21816809 G A 1.499200 -6.8268e-05
21:21817825 G A 1.221935 1.4773e-05
21:21819509 C T 0.133228 -2.2659e-05
21:21820408 T C 1.541372 6.8692e-05
21:21830521 C T 1.662909 -2.6313e-05
21:21834354 A G 0.030887 4.5420e-05
21:21837018 C G 0.055424 -9.5446e-05
21:21839996 T C 0.242711 1.0040e-04
21:21840456 C T 0.031685 5.2137e-05
21:21841121 C T 0.027930 -3.5038e-05
21:21841993 A C 0.241120 -3.7629e-05
21:21844371 A G 1.386309 8.8988e-06
21:21852165 A G 0.239929 -5.9856e-05
21:21852969 G A 0.556793 3.0749e-05
21:21856661 G A 1.497713 -9.1659e-05
21:21856748 A G 0.027112 -3.7773e-05
21:21858207 T C 1.528925 -1.0144e-04
21:21867175 C T 0.100440 8.2576e-05
21:21867494 C A 0.567870 -1.0388e-04
21:21869305 A G 0.208105 2.7119e-05
21:21871819 A G 0.090005 6.3172e-05
21:21871855 C T 0.298853 -4.2340e-05
21:21876920 T G 0.310115 4.6540e-07
21:21878296 G A 0.266392 -1.2803e-04
21:21880589 G T 1.211188 -2.4290e-05
21:21885302 T A 0.335095 4.0376e-05
21:21885858 A G 0.550486 6.7981e-05
21:21889938 C T 1.449735 -3.6199e-05
21:21900893 G A 0.590289 -1.0289e-04
21:21905570 A G 0.449848 -2.5163e-05
21:21906892 A G 0.043555 -8.8099e-05
21:21906975 C T 1.526192 -2.4067e-06
21:21907452 A G 0.743482 -8.3925e-06
21:21908334 A G 0.131570 -9.4747e-06
21:21908554 C T 0.514896 -7.5904e-06
21:21911741 G C 0.291446 3.3344e-05
21:21914088 A G 0.175368 3.4271e-05
21:21916116 T C 0.283656 -7.4540e-05
21:21916864 T C 0.548029 -1.0038e-05
21:21917888 G A 0.547172 1.4532e-06
21:21922210 G A 1.275516 -6.7870e-06
21:21922296 C A 0.279622 -4.1648e-05
21:21925160 T C 0.837339 1.9426e-05
21:21934726 C T 0.034200 -1.3491e-04
21:21935399 T G 0.866285 2.0925e-05
21:21940287 G A 0.134072 -2.3299e-05
21:21944547 T C 0.026427 -7.0359e-06
21:21946366 T C 0.236463 -1.7413e-05
21:21952506 G A 0.778494 2.1917e-05
21:21956443 T C 0.063597 -8.5048e-05
21:21956494 T C 0.076785 -1.3594e-04
21:21957464 C G 1.017186 7.1796e-06
21:21964421 A G 1.979896 3.2294e-05
21:21967916 T C 1.018368 6.5345e-06
21:21977475 A G 0.825768 -4.4961e-07
21:21978865 G A 0.101147 -5.4896e-04
21:21984714 A G 0.081274 -2.0737e-04
21:21990855 C T 1.402197 -2.8393e-05
21:21991832 A G 1.337214 -1.1358e-05
21:21995550 T C 0.094059 1.1727e-04
21:21998482 A G 0.082731 5.7567e-05
21:22000006 A G 0.057151 -6.1748e-05
21:22001062 G A 0.071374 -1.2965e-04
21:22015218 A G 1.076506 4.3726e-05
21:22019596 G A 0.110271 2.6998e-05
21:22022270 A G 0.242159 -1.0794e-04
21:22024429 C T 0.066041 4.2383e-05
21:22031221 C G 0.141411 3.6321e-06
21:22037192 G T 0.055418 -1.5774e-05
21:22037500 A G 1.633603 -1.3206e-04
21:22040559 G A 0.044343 1.4130e-04
21:22048283 C T 0.027576 7.9146e-06
21:22049173 C T 0.287194 -2.1891e-04
21:22051451 G A 0.393947 -7.5126e-05
21:22052312 T C 1.427375 -4.9845e-05
21:22053130 A G 0.099671 -2.1880e-04
21:22060899 G A 0.352038 -6.3286e-05
21:22063689 C T 0.115912 2.7782e-05
21:22065742 A G 0.755855 -4.1161e-05
21:22073224 T G 0.127801 -8.8640e-06
21:22073572 T G 0.289229 8.6289e-05
21:22073764 A G 0.220981 -1.4110e-05
21:22075197 C T 0.404216 2.1325e-05
21:22077284 A G 0.056804 -1.7848e-04
21:22078117 A G 0.697846 3.4039e-05
21:22079341 T C 0.159269 -1.2716e-05
21:22080404 G T 0.131391 1.8051e-05
21:22082185 G T 0.164040 -4.5603e-05
21:22089551 T C 0.021409 5.3196e-05
21:22090156 G A 0.173657 -7.1128e-05
21:22090256 C T 1.741736 -1.7235e-04
21:22094366 A G 0.037375 9.4641e-06
21:22100840 A G 0.049306 -2.9672e-05
21:22103915 C A 0.190730 -7.8072e-05
21:22104350 G T 0.263198 -5.8556e-05
21:22104695 G C 0.649053 -1.9938e-05
21:22111558 T C 0.055691 -9.1469e-05
21:22116149 A C 0.197592 2.9735e-05
21:22121391 A G 0.148957 2.8571e-05
21:22126925 T C 1.802421 -3.1502e-04
21:22127002 A G 1.795164 -2.8297e-04
21:22129610 G A 1.537818 -1.0516e-04
21:22133324 T C 1.571989 -2.6515e-04
21:22134353 G A 0.203437 1.4522e-05
21:22137976 G C 0.794239 -2.0581e-05
21:22149599 A G 0.034746 -2.4037e-05
21:22153036 T G 0.054756 -2.6279e-05
21:22158610 C T 0.222201 3.2819e-05
21:22179707 G T 0.166400 -5.4215e-05
21:22181904 G A 0.211500 -4.3274e-06
21:22184341 G A 0.103497 1.2751e-04
21:22184978 T G 0.062529 6.2463e-04
21:22187468 C T 0.666307 -4.0930e-06
21:22187947 C T 0.410877 6.4070e-05
21:22188795 A C 1.486736 2.1713e-05
21:22189963 A G 0.028787 -5.1646e-05
21:22190207 T C 0.020523 -3.0324e-05
21:22191148 A G 0.037187 -3.1788e-05
21:22191210 G A 1.013652 -7.4864e-07
21:22191289 C T 0.648884 -4.2614e-05
21:22196057 G C 0.086042 -4.6203e-05
21:22200200 A G 0.099239 3.7422e-05
21:22200624 A G 0.029004 -6.2338e-06
21:22203055 C T 0.159298 8.0901e-05
21:22204559 G T 0.593161 2.6875e-04
21:22217119 T C 0.911693 5.3742e-05
21:22217613 T C 0.760963 -1.1886e-04
21:22217810 G A 0.052558 4.3608e-06
21:22223086 T C 0.107077 3.3261e-05
21:22225371 A G 0.023532 2.0676e-05
21:22227989 C T 0.076519 4.2059e-05
21:22242168 T C 0.085373 -1.3231e-04
21:22248502 T C 0.092384 -2.7306e-05
21:22250767 G A 0.073864 1.4279e-05
21:22255229 A G 0.046070 5.2167e-05
21:22256741 A G 0.268820 -6.5278e-05
21:22260665 G A 0.080430 1.4809e-05
21:22261332 A G 0.479161 -3.2867e-05
21:22263591 C A 0.870436 8.5219e-06
21:22264996 C T 0.142391 5.2306e-07
21:22275288 G A 0.104185 4.0219e-05
21:22283984 G A 1.961272 -2.1924e-05
21:22287436 T C 0.031721 -3.8541e-05
21:22287596 A G 0.034924 -1.5223e-05
21:22301413 G A 0.067817 -3.8035e-05
21:22307250 C T 0.089693 -8.3535e-06
21:22310780 C T 0.438365 9.1437e-06
21:22313619 C T 0.462997 -6.0809e-05
21:22335698 A G 0.050098 7.8296e-05
21:22335762 G A 0.140031 1.2227e-04
21:22342739 T G 0.030442 3.4752e-05
21:22346725 T C 1.636771 1.3086e-06
21:22347039 C T 0.785722 1.1703e-06
21:22349423 C T 0.585144 -2.5863e-05
21:22349551 T G 0.151878 8.9063e-05
21:22354626 A G 0.080696 3.6391e-06
21:22355124 T C 0.046745 3.8930e-05
21:22356348 T C 0.076928 5.2993e-05
21:22359822 T G 0.035869 1.0300e-05
21:22362499 G T 0.081241 -1.4929e-06
21:22363002 T C 0.252120 5.2031e-05
21:22367771 C T 0.085110 -4.9428e-05
21:22368642 T C 0.031685 4.0025e-05
21:22371492 A G 0.049624 6.9019e-05
21:22371932 A G 0.204281 -6.4479e-04
21:22379468 A G 0.118996 3.7278e-05
21:22381416 G T 0.984544 6.0211e-05
21:22382639 T G 0.048313 2.7977e-05
21:22399718 C T 0.126652 7.9984e-05
21:22401089 G A 0.051896 6.1638e-05
21:22402404 C A 1.850429 -6.7154e-05
21:22403964 C T 1.496499 1.4489e-04
21:22427695 C T 0.125656 2.4236e-04
21:22428136 T C 0.021490 7.9577e-05
21:22428580 T C 0.076467 4.4844e-05
21:22434294 C T 0.403733 6.8518e-05
21:22438388 G A 0.160775 8.1214e-06
21:22443778 A G 0.034863 2.1987e-05
21:22455583 A G 1.467525 8.4734e-06
21:22456360 A G 0.108564 -1.3461e-04
21:22457306 C T 0.182476 3.2400e-05
21:22459770 G A 0.379701 -2.5925e-05
21:22459980 G A 1.522816 -1.3262e-05
21:22476232 G A 0.082880 -1.4601e-05
21:22476751 G A 0.081692 -2.6661e-05
21:22480096 C T 0.029419 -3.7115e-05
21:22482247 G A 1.622435 3.7506e-05
21:22483561 C T 0.093072 9.8782e-06
21:22483987 G A 0.053016 2.2083e-05
21:22487770 A C 0.147046 1.8410e-05
21:22487854 C A 0.457154 -2.1088e-05
21:22491556 T C 0.089567 3.4897e-05
21:22494171 C T 0.522848 3.1719e-06
21:22501716 G C 0.290923 5.0001e-05
21:22503372 T C 0.840195 -4.0734e-06
21:22505742 G A 0.780649 -3.0521e-05
21:22510510 G A 0.567620 2.1558e-05
21:22513505 T C 1.334111 -1.1283e-05
21:22515494 T C 0.077924 -2.5800e-06
21:22517387 G T 0.530505 2.2718e-05
21:22519420 G C 1.214061 2.3837e-05
21:22525343 T C 0.096337 2.1121e-05
21:22526217 A G 0.259433 -2.4227e-04
21:22542040 A G 0.024849 2.8289e-06
21:22543098 G A 0.047278 2.9486e-05
21:22547565 A G 0.061280 -6.0285e-05
21:22549151 G A 1.926416 -8.2325e-06
21:22554981 T C 1.018459 -2.4358e-06
21:22571465 G C 0.323072 4.3381e-05
21:22575829 A G 1.936666 -3.4616e-06
21:22583690 G A 0.037362 -9.3758e-05
21:22586598 A G 0.033499 2.1067e-05
21:22588682 T C 0.040345 -8.8197e-06
21:22589517 G A 0.034837 5.4618e-05
21:22592771 G A 0.034155 2.1832e-05
21:22609204 T C 1.097749 -4.2228e-05
21:22618403 C T 0.068888 -4.9176e-05
21:22622666 A G 0.109810 -6.5859e-06
21:22628895 C A 0.024655 1.3460e-06
21:22642826 A G 0.024320 2.2137e-07
21:22649414 A G 0.083815 1.0662e-04
21:22659282 T C 1.090225 2.4348e-05
21:22663747 G A 0.414661 -5.0119e-05
21:22667040 G T 0.057531 -9.7357e-06
21:22667298 G A 0.045317 1.1714e-04
21:22669522 T G 0.075188 1.3535e-04
21:22670383 G A 0.050225 -2.8083e-05
21:22675493 A G 1.542122 3.5282e-06
21:22676058 T C 0.574115 6.9514e-06
21:22679440 C T 1.595518 8.5580e-06
21:22687890 C T 0.070245 3.7464e-05
21:22689270 T C 0.201902 3.0820e-05
21:22689344 A G 0.029871 3.8468e-05
21:22689589 C A 0.458342 -8.0087e-06
21:22696657 C G 0.057972 6.6162e-05
21:22702098 G A 0.458975 3.0821e-05
21:22706651 C T 1.084110 -2.3403e-05
21:22725646 C T 1.488349 -3.7852e-05
21:22734409 C T 1.292958 7.8965e-06
21:22744212 T C 0.581989 2.7832e-05
21:22745368 G A 0.122764 -1.5601e-05
21:22746187 C T 0.738620 -9.9465e-06
21:22748467 A C 0.158607 -1.2135e-04
21:22773782 C T 0.023564 -1.0961e-05
21:22781651 T C 0.034489 9.8117e-06
21:22784187 T C 0.061916 -1.1881e-04
21:22789132 A G 0.023347 -3.5698e-05
21:22791034 G A 0.106169 -1.1077e-05
21:22797017 G T 0.136237 -1.3600e-04
21:22810077 G A 0.304202 3.6426e-05
21:22810603 G A 0.049751 6.8017e-07
21:22810767 G A 0.758688 3.1690e-05
21:22814241 T C 0.830010 2.0025e-05
21:22814309 A G 0.932881 -4.6581e-06
21:22814571 G A 0.055720 -1.3623e-05
21:22826813 C T 0.387381 2.4449e-05
21:22827426 T C 0.291692 3.0441e-05
21:22829992 A G 0.037261 -2.0323e-05
21:22830189 A G 0.047015 3.1606e-05
21:22836549 G A 0.059465 -1.5740e-05
21:22839306 C T 1.108165 -4.8466e-05
21:22840930 C A 1.110255 -4.8515e-05
21:22844475 G A 0.084020 -4.0277e-05
21:22845246 C T 0.043009 4.8394e-06
21:22849208 C G 0.080076 1.3609e-05
21:22849963 A G 0.049550 1.9613e-05
21:22850172 A G 0.035720 -5.4885e-06
21:22855368 A G 0.452085 1.1451e-05
21:22865641 C A 0.156397 -1.3160e-05
21:22868864 C T 1.635307 -9.1864e-06
21:22872087 G A 0.043762 7.4343e-05
21:22880651 C T 0.343897 -1.9664e-05
21:22881251 G A 0.136078 2.3687e-05
21:22883278 C A 0.207696 -6.6316e-06
21:22883448 T C 0.903819 -4.1099e-05
21:22884292 T G 1.283646 -2.3927e-05
21:22885662 G A 0.784024 -7.9735e-05
21:22886165 G A 0.025424 2.9736e-05
21:22888198 T G 1.205368 -2.4710e-05
21:22896615 C T 1.013340 -8.7993e-05
21:22909075 T C 1.212405 4.7737e-05
21:22912031 C T 1.000191 5.4138e-05
21:22918320 A G 0.269148 1.2923e-05
21:22919553 C T 0.483361 3.6114e-05
21:22930744 T C 0.060984 -5.0533e-05
21:22950983 T C 0.519771 4.7086e-06
21:22960185 G T 0.054457 -1.8075e-05
21:22973345 C A 0.023548 -8.1368e-06
21:22973741 T C 0.107477 -8.7530e-06
21:22976176 C T 0.063740 -2.4036e-05
21:22985128 A G 0.090154 -3.7219e-05
21:22994891 C T 0.856317 3.4945e-05
21:23005437 G A 0.204119 1.5894e-05
21:23013185 T C 0.363836 4.9198e-05
21:23021549 A G 0.230715 3.2274e-05
21:23028478 C T 0.054947 -6.9808e-05
21:23031941 A C 1.770074 2.4908e-05
21:23046215 G A 0.375537 1.8057e-05
21:23046403 C T 0.024054 -6.6727e-06
21:23048077 T C 0.067583 4.3374e-05
21:23056842 A G 0.233938 3.9622e-05
21:23059127 G A 1.064957 1.4221e-05
21:23063411 T C 0.020442 3.4334e-05
21:23064311 T C 0.107804 -9.6993e-08
21:23072041 C T 0.075620 4.3860e-06
21:23073684 A G 0.750807 2.3392e-06
21:23073762 T C 0.183469 -2.8310e-05
21:23086732 G T 0.273938 2.4317e-04
21:23087637 T C 0.070001 6.1377e-05
21:23102686 C T 0.262237 -6.6759e-06
21:23105383 C T 0.912670 -1.7093e-05
21:23109249 C T 1.389941 -8.6530e-05
21:23113496 C A 0.558036 2.7956e-05
21:23114183 G A 0.395290 -1.4166e-03
21:23120478 G A 0.884231 -5.5300e-06
21:23123776 G A 0.699466 2.2265e-06
21:23124238 C T 0.441448 -6.9830e-06
21:23132743 A G 1.415846 -1.3811e-05
21:23133689 A G 0.055444 3.2649e-05
21:23139738 A G 0.056979 -9.3632e-05
21:23141336 A G 0.118996 1.1621e-05
21:23150031 G A 0.522001 1.5175e-05
21:23155399 A G 0.184242 3.1671e-06
21:23155708 G T 0.084714 1.0641e-04
21:23156374 C T 0.029514 4.0976e-05
21:23158496 C A 0.363067 -1.2638e-05
21:23158504 A G 1.207728 -3.5124e-05
21:23159819 C T 0.094734 -3.1985e-05
21:23163131 C A 0.530719 5.1048e-06
21:23165115 G C 0.023684 -7.4362e-05
21:23166752 A G 0.064698 5.2222e-05
21:23169606 G A 0.245470 2.9280e-05
21:23169772 A G 0.114001 6.0431e-05
21:23176146 C G 0.060280 -5.1384e-05
21:23178740 T G 0.236602 -4.2373e-05
21:23178847 C A 0.037346 -2.1288e-05
21:23180856 G A 0.138366 -3.5206e-05
21:23186288 A G 0.026628 6.2909e-05
21:23190739 G A 0.033230 7.6662e-07
21:23196249 T C 0.395781 -2.8162e-05
21:23199641 C A 0.059540 -1.9844e-06
21:23218756 G A 0.048131 -2.8107e-05
21:23218925 G A 1.448677 -2.5660e-05
21:23220365 A G 0.531794 -1.2207e-05
21:23221088 G A 0.503283 1.9076e-05
21:23221180 C G 1.838439 -2.4021e-05
21:23222304 A G 0.023775 -5.0959e-05
21:23222378 T C 0.180996 8.5965e-07
21:23233238 C T 0.123309 1.1640e-06
21:23237117 T C 0.239861 -2.5125e-05
21:23245769 A G 0.020711 1.1763e-05
21:23247661 C G 0.105899 2.1380e-05
21:23250041 C T 1.811636 -4.5581e-05
21:23250438 T C 0.053720 -9.3108e-06
21:23253038 T C 0.350613 -3.2307e-04
21:23253391 G A 0.128392 -3.9575e-05
21:23259790 G A 0.060397 9.1450e-05
21:23262758 C T 0.039621 -5.8523e-05
21:23266339 A G 0.303510 3.4085e-05
21:23267032 T C 0.716133 2.3016e-05
21:23267861 T C 0.094088 -1.7031e-07
21:23273404 G A 0.245898 -2.5266e-05
21:23278891 G A 1.840621 2.5399e-05
21:23279070 T C 0.080472 8.0822e-06
21:23284218 G A 0.427660 -4.3360e-05
21:23286889 T G 0.202269 3.6680e-05
21:23288789 C T 0.035054 1.0282e-05
21:23288810 A G 0.068420 -9.5936e-05
21:23291031 T C 0.912556 1.6719e-05
21:23291223 A G 0.842983 2.5098e-05
21:23291777 C T 0.335806 -6.4992e-06
21:23294402 G A 0.437329 1.4708e-05
21:23302163 C T 0.169318 1.1305e-04
21:23302945 G A 0.131362 -1.2653e-06
21:23305445 C G 0.038686 -1.4396e-05
21:23307734 C T 0.147617 1.5441e-04
21:23312642 T C 0.198419 -1.1465e-04
21:23315891 T C 0.578455 -9.2553e-05
21:23320123 G A 1.510164 -3.2856e-05
21:23321076 A G 0.020153 6.6064e-05
21:23321455 C A 0.089583 6.8252e-08
21:23321516 C T 1.305467 -5.5432e-05
21:23324584 T C 0.943134 2.6689e-04
21:23324949 G A 0.126717 3.0340e-05
21:23327851 A C 0.044142 -4.7661e-05
21:23331616 C T 0.338616 -7.9182e-05
21:23332626 T C 0.206011 1.1226e-04
21:23334642 A G 0.400974 -9.6927e-05
21:23337672 A G 0.037579 -6.3410e-05
21:23343776 G T 0.082079 -8.5811e-06
21:23344052 T G 1.503260 1.5905e-04
21:23344268 A G 0.060004 -3.1444e-05
21:23347592 A G 0.273503 -1.1983e-04
21:23348887 G A 0.336075 -2.4549e-04
21:23351863 T C 0.478245 -2.7197e-04
21:23352000 A G 0.139610 -1.4859e-05
21:23354274 G A 0.035927 9.7245e-05
21:23355172 A G 0.123157 1.7212e-04
21:23359814 C T 0.124238 -1.4964e-05
21:23362256 G A 0.581671 -1.3080e-04
21:23362500 T C 0.076080 4.4247e-05
21:23364260 G A 0.020403 -7.4620e-05
21:23365170 A G 0.667807 -9.1911e-05
21:23376907 T G 0.091923 -8.2604e-06
21:23377110 C A 0.045161 -1.6180e-05
21:23381017 T C 0.064590 -2.4913e-05
21:23392906 T C 0.072896 2.6139e-06
21:23406261 G A 0.060244 -3.4775e-05
21:23406557 G C 1.740762 -1.3666e-05
21:23412268 C T 0.098096 1.7218e-05
21:23414952 A G 0.103267 2.9606e-07
21:23424239 C T 0.083221 2.2250e-05
21:23439144 T C 0.437281 -2.7630e-05
21:23442667 C T 0.735419 -1.2629e-05
21:23444542 G A 0.072822 -9.3908e-05
21:23450304 A G 0.096376 4.3980e-05
21:23452175 A C 0.064243 -3.6278e-05
21:23464848 G A 0.068992 -1.8818e-04
21:23465032 T C 0.728616 -3.4374e-05
21:23468699 G A 0.192603 3.7143e-05
21:23471970 A G 0.178163 1.6440e-05
21:23494637 C T 0.460949 -3.8626e-06
21:23498643 A G 0.241682 2.5424e-06
21:23502907 A G 0.074052 -3.3692e-05
21:23505638 A G 0.057466 3.0126e-05
21:23505652 A G 0.167406 -2.4405e-05
21:23506470 A G 0.168601 -5.2078e-05
21:23508194 A G 0.594372 7.9966e-05
21:23509145 G T 0.265593 5.4386e-05
21:23512097 C G 0.215622 -3.6076e-05
21:23527104 C T 0.128584 1.2444e-05
21:23539544 G A 0.075496 -7.9260e-06
21:23543026 G A 0.030166 -1.1766e-05
21:23545148 G A 0.111190 -2.6292e-05
21:23548759 G A 0.262932 5.6119e-05
21:23551720 G A 0.050540 -1.4678e-05
21:23552204 G A 0.526896 -3.8911e-05
21:23552559 G A 0.115873 2.0083e-04
21:23555108 C G 0.164482 -3.6884e-05
21:23572795 C G 0.743936 3.5207e-05
21:23575522 C T 0.428232 -3.9305e-06
21:23590385 T C 0.038365 1.3813e-05
21:23592058 A G 0.532969 -3.5180e-05
21:23594714 T C 0.100047 1.7949e-05
21:23603486 G A 0.028027 4.2081e-05
21:23606194 G A 0.048514 -1.2375e-06
21:23615318 G T 0.146052 1.6394e-05
21:23615846 C T 0.051604 1.2027e-04
21:23624026 C T 0.800753 4.8323e-06
21:23625522 T C 0.131216 2.7281e-05
21:23627147 G A 0.091845 -1.9279e-04
21:23631405 C A 0.027164 4.6144e-05
21:23631676 T G 0.733706 -6.5725e-06
21:23634390 T C 0.257700 3.4969e-06
21:23635696 T C 0.995826 -1.0256e-05
21:23642860 T C 0.762440 -8.9934e-05
21:23646543 A G 0.032866 -2.5972e-05
21:23646965 G A 0.289612 2.4953e-05
21:23648369 G C 0.050306 1.3184e-05
21:23648642 G A 0.064941 5.7085e-05
21:23648692 G A 1.295253 -6.8163e-05
21:23648988 A G 0.081777 2.8000e-05
21:23650356 C T 0.328879 4.2818e-04
21:23650638 G A 1.909414 1.8930e-05
21:23650643 G A 1.714987 -5.5314e-05
21:23677271 A G 0.897103 4.3594e-05
21:23682975 G A 1.391522 1.0688e-04
21:23683584 C T 0.146237 -2.9739e-05
21:23683845 C T 0.436349 -1.4351e-04
21:23687152 T C 0.038316 4.1017e-05
21:23688966 G A 0.157831 -2.9605e-05
21:23694334 A C 0.117230 -3.0480e-05
21:23695278 T C 0.145390 -1.2642e-04
21:23719770 G A 0.060988 -1.9406e-04
21:23725729 C T 0.033405 -6.0706e-05
21:23738352 A G 0.938834 -3.5380e-05
21:23745573 G A 0.085100 -1.8879e-05
21:23750718 A G 0.100712 -2.4105e-06
21:23757543 T C 0.223613 -1.8602e-05
21:23757628 G C 0.061228 -3.9174e-05
21:23769045 G A 1.849913 2.9726e-05
21:23772097 T C 0.197699 -1.8329e-05
21:23775972 C T 0.561116 -1.1255e-05
21:23783406 A C 0.568490 -4.8103e-05
21:23784873 G A 0.023996 1.6636e-05
21:23787195 T C 1.889554 3.8545e-06
21:23795605 C G 0.377348 1.3956e-05
21:23797794 A G 0.200445 -1.0128e-05
21:23798298 G A 0.064139 6.0036e-05
21:23810478 G A 0.022675 7.3037e-06
21:23813668 G A 1.237920 2.8496e-05
21:23814466 T C 1.890894 6.1835e-06
21:23816553 T C 0.030140 2.1667e-05
21:23825922 T C 0.210396 5.2164e-05
21:23831817 T C 1.269433 3.5760e-05
21:23841256 A G 0.086678 -6.0693e-06
21:23841677 T C 0.736214 -4.3582e-06
21:23841848 A G 0.102877 7.1092e-05
21:23845968 A G 0.774875 8.8256e-06
21:23849359 T C 0.052390 4.6606e-05
21:23852408 A C 1.270115 3.5733e-05
21:23853464 C G 1.894692 -6.1139e-06
21:23860926 C T 0.619163 -5.0366e-05
21:23865206 A C 0.030017 2.6684e-05
21:23873434 C T 0.439793 -5.3152e-05
21:23888859 T C 0.034100 1.5329e-05
21:23888881 A G 0.025654 -1.4189e-06
21:23889178 G C 0.036200 -5.2737e-05
21:23892397 C T 0.024515 -1.1823e-04
21:23906390 T C 0.564712 -8.5453e-06
21:23906594 T C 0.373171 -3.5035e-05
21:23925128 A G 1.104254 1.5780e-05
21:23935809 T C 1.374219 1.2222e-05
21:23940547 A G 0.076678 7.5110e-06
21:23943356 G C 0.956027 4.8560e-05
21:23949057 C T 0.057362 -5.2234e-05
21:23954386 A G 0.104448 -6.5579e-06
21:23961778 G A 0.515166 -2.7573e-05
21:23962518 T C 0.776527 1.0492e-04
21:23975186 C A 0.831571 -3.7507e-05
21:23988226 C A 0.426625 4.2893e-05
21:23996122 G T 0.408231 5.0199e-05
21:24003142 G A 1.101751 1.7426e-05
21:24014010 G A 1.231964 6.5397e-05
21:24019306 T C 1.744540 9.2108e-05
21:24021943 C T 1.229903 9.0693e-05
21:24027256 C T 0.119434 -5.1775e-05
21:24027566 G A 1.196517 4.0832e-05
21:24029274 G T 0.051098 -4.7138e-05
21:24029436 G A 0.054652 1.4304e-05
21:24033979 G C 0.129447 -2.8830e-05
21:24047912 A C 0.034100 -1.5324e-05
21:24048953 T G 0.913137 8.6514e-06
21:24052491 C T 0.406319 4.1512e-05
21:24058063 G A 0.127938 -3.7567e-05
21:24063057 A C 0.063250 -9.1317e-06
21:24071413 G T 0.673909 8.9835e-05
21:24082881 G C 0.146909 -4.1129e-05
21:24088049 C T 0.061796 -2.4971e-05
21:24091919 C A 0.325886 -5.9747e-06
21:24101074 A G 0.050072 4.4969e-05
21:24102779 T C 0.111203 -4.0838e-06
21:24107977 G A 0.033503 5.9144e-05
21:24108092 G T 0.043983 -1.3503e-06
21:24108921 A C 0.044389 5.8584e-06
21:24126480 G A 0.294370 5.9160e-05
21:24129169 G A 1.076071 4.3311e-05
21:24134060 C T 0.027274 7.8396e-05
21:24136577 T C 0.460410 4.0008e-05
21:24149726 C T 0.090540 -1.3959e-05
21:24152228 C T 0.258411 -4.8334e-05
21:24166816 C T 0.279047 -2.2914e-05
21:24166844 C T 1.109349 7.6071e-05
21:24171208 C T 0.037138 -4.8581e-06
21:24185207 A C 0.761901 -4.7182e-05
21:24189081 A G 0.218020 2.4608e-06
21:24192910 C T 0.026209 -2.1859e-05
21:24198815 G A 0.265691 1.4396e-06
21:24203995 G T 0.036612 5.6081e-05
21:24209386 A G 0.181571 -2.2574e-05
21:24209452 T G 0.061575 1.3570e-05
21:24214617 C A 0.538490 -1.0742e-04
21:24219330 A G 0.089242 4.1156e-06
21:24224714 C T 0.059514 -2.7032e-05
21:24247191 T C 0.051306 -8.0369e-05
21:24252307 C T 0.036395 1.5560e-04
21:24254943 A G 0.114935 6.0832e-05
21:24265659 A G 0.043902 -4.0230e-05
21:24274239 C T 0.029650 -1.8347e-06
21:24277202 T C 0.162083 3.8760e-05
21:24278597 T C 1.233100 3.1552e-05
21:24279231 A C 0.027446 5.1289e-05
21:24298015 T C 0.104325 4.0730e-05
21:24301710 T G 0.026959 3.4899e-05
21:24308918 A G 0.038310 3.0695e-05
21:24310060 G A 0.283559 -1.0760e-04
21:24310426 T C 0.032227 1.3158e-05
21:24315531 G A 1.243194 -2.7261e-05
21:24328104 C T 0.088018 3.2809e-05
21:24331798 C A 0.056716 2.5399e-06
21:24332263 C T 0.031010 -8.0565e-05
21:24332939 G A 0.389438 -3.7811e-05
21:24337177 A G 0.127785 -2.2063e-05
21:24354211 C G 0.030896 -6.1240e-06
21:24354480 T C 0.847872 1.0465e-05
21:24357124 A G 0.160499 8.1075e-05
21:24360521 G A 0.881796 -3.7891e-06
21:24376914 C T 0.024291 5.3060e-05
21:24391633 A G 0.030176 1.0737e-05
21:24395806 A G 0.101245 7.2110e-07
21:24397171 G T 0.037144 6.6194e-05
21:24403979 A G 0.113624 5.7529e-05
21:24407465 G A 0.023486 3.3747e-05
21:24407751 T G 1.097045 -6.9425e-06
21:24412500 C T 0.022542 4.5851e-05
21:24412633 T C 0.054941 -1.0673e-05
21:24419382 C T 0.713449 7.2417e-07
21:24421847 A G 0.049994 -4.4389e-05
21:24430436 G A 0.052828 8.4611e-05
21:24442736 G A 0.040367 -1.0155e-04
21:24447514 C T 0.173648 -8.4913e-05
21:24455666 T C 0.136841 1.0123e-05
21:24457005 G T 0.413700 -1.3533e-05
21:24457235 A C 0.046031 -7.4770e-05
21:24458856 G C 0.022685 -1.4172e-04
21:24461563 C T 0.068200 -6.3493e-05
21:24461871 A G 0.075850 -5.2366e-05
21:24463774 C T 1.415115 -3.2023e-05
21:24465655 G T 0.246758 3.6439e-05
21:24468555 G A 1.249134 2.4370e-06
21:24476081 T C 0.365277 5.8229e-07
21:24488182 G T 0.254743 6.6323e-05
21:24498338 G A 1.831919 -1.9137e-05
21:24505503 A G 0.036508 -1.5197e-04
21:24521970 C T 0.295695 -1.1504e-05
21:24535814 C T 0.129405 5.1775e-06
21:24555995 C T 0.024742 1.0888e-05
21:24557861 C T 1.575212 -1.0056e-05
21:24563993 T G 0.089424 -7.4966e-05
21:24565925 T G 0.029828 -8.1100e-06
21:24570193 T C 0.021935 1.1554e-04
21:24577828 G A 0.255804 3.6968e-07
21:24591647 C T 1.666996 -2.4018e-05
21:24593303 G C 1.411136 -1.9845e-05
21:24605853 C G 0.097558 -1.4579e-05
21:24609476 A G 0.060601 -3.3785e-05
21:24625161 C T 0.027722 2.6655e-06
21:24625576 G T 1.338211 7.4459e-07
21:24628544 G A 0.096931 1.7977e-05
21:24632565 G C 0.106831 4.4518e-05
21:24632780 A G 0.033100 2.2848e-05
21:24638617 G A 0.299979 2.8677e-05
21:24639297 A G 0.565462 2.8058e-07
21:24640053 T C 0.125241 -7.0719e-06
21:24646748 T G 1.891744 -5.1364e-05
21:24648976 C G 0.029335 4.7325e-05
21:24651596 A C 0.032996 1.3145e-05
21:24652281 G A 1.022042 -3.4966e-06
21:24652678 C T 0.049751 -1.7836e-05
21:24653289 G T 0.056343 -6.4052e-06
21:24653516 A G 0.072491 -6.2839e-05
21:24659437 T C 1.654506 -4.8280e-05
21:24660056 C T 0.026226 -2.8986e-06
21:24667308 T C 0.028228 1.1663e-05
21:24667678 T C 0.212665 -8.8013e-06
21:24675268 T C 1.302173 6.5661e-06
21:24676994 A C 0.351229 -9.6497e-07
21:24680450 A G 1.391373 -5.7545e-05
21:24682270 A G 0.200886 4.9254e-05
21:24683731 C T 0.113913 -8.9901e-06
21:24689362 T G 0.148633 -1.7329e-05
21:24696231 C T 0.229475 -6.8039e-05
21:24696254 A G 1.588036 8.8192e-06
21:24697395 T C 0.208111 1.9359e-05
21:24697989 C T 1.496746 -1.2358e-05
21:24703836 G A 0.030935 4.4681e-06
21:24707092 A G 1.483860 -4.3588e-05
21:24710202 G A 0.997459 -3.2593e-05
21:24712398 T C 0.176222 -5.1741e-04
21:24719961 C T 0.052179 -7.4265e-05
21:24720611 T C 0.082390 -6.7513e-06
21:24726646 C T 0.460504 -5.7440e-06
21:24728833 C T 0.040445 7.2015e-06
21:24729963 G A 0.663000 -8.6778e-06
21:24734484 A C 0.392739 2.1255e-04
21:24739422 G A 0.545971 -1.7964e-05
21:24740555 A G 0.021682 -4.1964e-05
21:24743719 C T 0.077048 -2.4921e-05
21:24744822 A G 0.030848 4.9543e-05
21:24745070 C T 0.284412 2.0493e-06
21:24745658 T C 0.128967 -2.5415e-05
21:24747746 G A 0.062555 -4.7356e-05
21:24751435 C T 0.820023 -1.4735e-04
21:24768444 G A 1.173466 1.5519e-05
21:24774973 T C 0.032389 -1.3035e-05
21:24776137 A G 0.040929 2.4214e-05
21:24779993 C T 0.053769 -6.4859e-05
21:24785228 T C 0.061552 -1.8112e-05
21:24785506 C T 0.521031 6.0250e-05
21:24788972 A C 0.325929 3.7970e-05
21:24796972 A G 0.435187 -1.3671e-05
21:24797450 A G 1.602434 3.4908e-05
21:24804929 C T 0.256483 4.9119e-05
21:24809444 A G 0.779133 -6.2665e-05
21:24810196 A G 1.418485 -2.4779e-06
21:24810754 A G 0.141151 2.3327e-06
21:24811335 A G 1.131700 -2.8904e-05
21:24819253 G C 0.646434 3.7041e-06
21:24819301 T C 0.065395 -1.1102e-05
21:24819676 A G 0.525202 4.5253e-05
21:24821922 C T 0.053886 -6.6503e-06
21:24828677 G A 0.067934 -4.0293e-05
21:24831180 T C 1.608160 2.8979e-05
21:24836166 T C 0.471666 -7.1974e-06
21:24838986 A G 0.044918 3.6288e-05
21:24844175 C T 1.405528 3.2604e-05
21:24848379 A C 0.026057 3.5787e-05
21:24863644 T C 0.043198 -2.7656e-05
21:24868422 A G 0.188270 -4.7588e-06
21:24879624 T C 0.058407 -1.0515e-04
21:24882376 T C 0.024976 1.9129e-05
21:24884337 G A 0.603856 -7.5420e-05
21:24904530 C T 0.507996 -1.0936e-04
21:24904907 C T 0.102371 2.5827e-05
21:24908850 G A 0.056022 -5.2916e-06
21:24910219 T C 0.078051 -3.9724e-06
21:24915966 C T 1.954089 4.6657e-04
21:24918038 A G 0.042688 -4.1685e-05
21:24925997 C T 0.043603 -2.8484e-05
21:24926579 C T 0.754615 2.4108e-04
21:24939320 G A 0.204450 -9.7496e-05
21:24944018 A C 0.705805 -3.9346e-05
21:24947514 C T 0.215132 -2.2953e-06
21:24952472 A G 0.030796 8.6827e-05
21:24952905 A C 0.175744 7.1620e-06
21:24965771 C T 0.026664 2.9171e-05
21:24966766 A G 0.031847 -7.3689e-05
21:24972022 G A 0.041273 -8.0360e-06
21:24984928 G C 0.054451 -2.3034e-05
21:24995127 C T 0.030523 -3.8159e-06
21:24996403 G A 0.318188 -2.8558e-05
21:25014133 C T 0.344306 1.9864e-05
21:25016636 C T 0.464558 -5.4495e-05
21:25028796 G A 0.130564 -1.6517e-04
21:25032264 C T 0.029585 -2.3126e-05
21:25033866 A C 0.360610 5.4834e-05
21:25052229 T C 0.972216 1.2960e-05
21:25053233 G A 0.236395 -2.1464e-05
21:25055193 A G 0.112952 4.3155e-05
21:25055899 A G 0.251815 -4.6203e-05
21:25059030 G A 0.696311 -2.1288e-05
21:25062025 A G 0.077421 1.0183e-04
21:25067822 T G 0.043704 4.8849e-06
21:25070036 G A 0.666856 -1.4839e-05
21:25071096 T G 0.126049 2.6541e-05
21:25074021 A G 0.090144 1.2116e-05
21:25075033 T C 0.031627 -1.7747e-05
21:25075551 A C 0.854964 -1.7730e-06
21:25075618 A G 0.349697 -2.8746e-05
21:25078330 G A 0.042993 -3.5615e-05
21:25079242 A G 0.070339 -9.4895e-05
21:25087062 C G 0.098453 3.8476e-05
21:25089699 G A 0.080504 1.1118e-04
21:25091082 A C 0.069728 1.2097e-05
21:25091738 T C 0.044675 2.7658e-05
21:25091777 T C 0.103699 4.5169e-05
21:25092171 G T 0.102066 1.2793e-04
21:25092756 T C 0.179448 -4.6586e-05
21:25093900 T C 0.603054 8.5029e-05
21:25097968 T C 0.481066 3.9215e-05
21:25099624 G A 0.293864 -1.8045e-04
21:25100718 G A 0.948230 3.5043e-05
21:25105211 G A 1.240575 -2.5360e-05
21:25106617 G A 1.736289 -2.0673e-04
21:25107211 C T 0.284127 8.5457e-05
21:25109093 A G 1.285328 -2.1554e-05
21:25118352 A G 1.489307 2.7138e-05
21:25125147 A G 0.029017 -5.3263e-07
21:25126738 T G 1.039277 -1.3148e-05
21:25129909 T C 0.047219 4.2875e-05
21:25143119 A G 1.348221 2.5457e-05
21:25144335 T G 0.518025 3.7425e-04
21:25148429 A G 1.953703 -3.5790e-05
21:25155175 A C 0.251497 -1.7639e-05
21:25156080 A G 0.036239 -3.8834e-05
21:25158480 A G 0.076265 -1.1555e-04
21:25163615 G T 1.839390 -1.4564e-05
21:25166530 A G 0.082286 -9.6387e-07
21:25170883 C A 0.574599 -3.7380e-05
21:25172074 A G 0.024541 -1.6039e-05
21:25175672 C T 0.144076 8.9897e-05
21:25177458 C T 0.075120 1.0139e-04
21:25178145 T C 0.218689 -1.0969e-05
21:25184839 C T 0.053876 -1.5613e-04
21:25191507 C T 0.077736 -6.7718e-05
21:25195324 C T 0.119304 -3.3978e-05
21:25195496 G A 1.292118 -8.7917e-05
21:25211367 T C 1.616024 -2.5373e-05
21:25212039 T C 1.616761 -2.0196e-05
21:25212422 T G 0.328421 -1.0129e-04
21:25217263 A G 0.068076 -1.8583e-05
21:25221327 C T 1.803574 -3.1117e-05
21:25222056 T C 1.591759 -4.4883e-05
21:25222350 A G 0.115864 1.8243e-06
21:25225620 T C 0.033535 4.8603e-05
21:25226969 C T 0.215031 4.6095e-05
21:25231317 A G 0.067979 -1.6840e-05
21:25235370 C T 0.095792 4.2512e-05
21:25245493 G T 0.073802 1.4940e-05
21:25246160 A G 0.036060 8.6612e-06
21:25246675 C A 0.040341 -1.2534e-04
21:25246682 G A 0.038576 8.5233e-05
21:25248003 C T 0.206641 -1.1372e-05
21:25248237 A G 0.107155 -6.4834e-06
21:25253203 C T 0.045006 -1.7284e-05
21:25265783 T C 0.311362 -1.6989e-05
21:25275685 T C 0.066785 4.2133e-05
21:25282352 T G 0.066895 4.0778e-05
21:25285910 T C 0.167315 -8.4821e-05
21:25289469 A G 0.298687 -2.3205e-05
21:25305610 C T 0.128090 -2.7872e-05
21:25308379 A G 0.048608 -4.2437e-05
21:25312815 G T 0.084367 2.0769e-05
21:25314468 C A 1.715594 1.5082e-04
21:25318041 C T 0.385141 -5.3291e-05
21:25318860 T G 0.245230 -4.5207e-05
21:25322347 G A 0.021253 -2.2038e-05
21:25323183 T C 0.272510 -3.0578e-05
21:25328443 A G 1.477765 5.6321e-05
21:25333034 C T 0.342037 6.0195e-05
21:25333080 C A 0.068826 -4.6961e-05
21:25333108 C G 0.691611 -5.4512e-06
21:25333463 C A 0.182213 4.4113e-05
21:25333955 G T 0.850403 1.5555e-05
21:25334207 G A 0.341567 9.3429e-06
21:25335940 A G 0.311949 -1.0947e-04
21:25336701 A G 0.058524 5.4319e-05
21:25341788 A G 0.127990 8.1881e-06
21:25342721 C T 0.079907 2.5719e-05
21:25345492 G A 0.125666 -1.7667e-06
21:25349947 G T 0.053052 6.0690e-05
21:25353295 A G 0.200448 -5.1127e-05
21:25357226 G A 0.030575 -1.0960e-04
21:25370697 T C 0.703890 -2.8817e-05
21:25379620 T C 0.139210 2.5694e-05
21:25383182 G A 0.513494 -7.8374e-05
21:25383989 G A 1.398864 -7.3377e-06
21:25390676 A G 0.135238 5.4151e-05
21:25396012 A G 0.052873 -4.8057e-05
21:25403033 A G 1.965991 -7.7614e-05
21:25405985 G A 1.400957 -1.3231e-05
21:25412718 T G 0.155134 3.1259e-05
21:25417172 T C 0.062361 -3.6381e-05
21:25418346 G A 0.467820 -6.1567e-05
21:25427581 C T 0.057794 -1.1005e-04
21:25430095 A G 0.129444 -3.1791e-05
21:25433582 A G 0.668547 4.7898e-05
21:25436729 T G 1.323699 -2.8892e-05
21:25438455 C T 1.852403 -3.0013e-05
21:25439017 A G 0.042159 1.2610e-04
21:25441329 G C 1.238803 -4.3596e-05
21:25441375 T C 0.043824 -9.2411e-05
21:25442215 T C 0.034941 -2.3413e-05
21:25443871 A G 0.489414 -2.2128e-04
21:25445783 T C 0.128681 -3.1208e-06
21:25446807 T C 1.106535 -4.0947e-05
21:25447731 A G 0.101378 6.6347e-05
21:25452282 G A 1.052500 -5.1562e-05
21:25457318 G A 1.062270 -4.0343e-05
21:25461278 A C 1.020163 -1.1593e-04
21:25465006 T C 0.102923 -1.0040e-05
21:25479895 C T 0.043698 -4.4942e-06
21:25479934 C T 1.137870 -7.6314e-05
21:25483596 T C 0.073581 -4.1567e-05
21:25492749 C T 0.580298 1.5173e-05
21:25494563 T G 0.058758 -5.8114e-05
21:25494736 T C 1.260209 -1.9600e-04
21:25495848 T C 0.153819 -4.1616e-05
21:25500272 A G 0.051984 6.1143e-05
21:25501074 G A 0.207287 -2.1712e-05
21:25503001 G A 1.248654 -1.5414e-04
21:25503584 A C 1.042766 -8.1877e-05
21:25506358 T A 0.468911 -3.7579e-05
21:25506687 G A 0.622243 4.5528e-05
21:25508817 G A 0.161470 -6.1573e-05
21:25508887 C T 0.127467 1.2151e-04
21:25511283 A G 0.089044 2.1768e-04
21:25513120 T G 0.693065 -1.3660e-05
21:25520840 T G 0.075766 4.4135e-05
21:25522504 T C 0.175706 1.8933e-06
21:25527837 T C 0.381428 -1.4765e-04
21:25527984 G A 0.050368 1.3720e-04
21:25533234 A G 0.066369 8.3670e-05
21:25534658 G T 0.643045 -8.3107e-05
21:25534776 G T 0.062033 1.4630e-05
21:25536091 A G 0.472578 -3.1274e-05
21:25540253 A C 0.161775 2.3614e-04
21:25544867 T C 0.057953 2.6564e-04
21:25546466 T C 0.059271 2.3874e-04
21:25557516 T C 0.077840 -7.6017e-05
21:25561446 G A 0.060812 -1.4361e-05
21:25563838 C T 0.308879 -6.0618e-05
21:25564938 T C 0.145312 -3.9158e-05
21:25569610 T C 0.325374 -8.9553e-06
21:25583260 G T 0.393411 3.0909e-05
21:25594896 G A 0.026946 7.0069e-05
21:25594975 T C 0.872747 1.2115e-05
21:25595567 C T 0.252046 -5.1090e-05
21:25596452 A G 1.634889 5.2920e-05
21:25599254 T C 0.199091 -7.6184e-05
21:25613676 G A 0.551853 -4.9391e-05
21:25638242 A G 0.086097 7.2439e-05
21:25638462 A G 0.065970 5.3013e-05
21:25670440 A G 0.492153 1.0004e-04
21:25671626 G T 1.299271 1.1120e-05
21:25672590 G A 0.151385 -3.9035e-05
21:25677775 T C 0.221652 -7.4279e-05
21:25683840 T C 0.067846 -2.0375e-04
21:25686101 A C 0.124098 -6.5943e-07
21:25712819 G A 0.117957 -6.7327e-06
21:25720602 G A 0.391000 4.5183e-05
21:25731618 T C 0.162080 -4.2283e-05
21:25731841 A G 0.033535 -1.5204e-04
21:25742907 T C 0.030741 3.8244e-07
21:25743958 T C 0.113101 2.1429e-05
21:25750893 A G 0.085496 -2.0304e-05
21:25758515 A C 0.031717 6.6582e-06
21:25763380 A C 1.494244 -9.3647e-05
21:25775555 G A 0.218303 -5.1906e-05
21:25787327 G A 0.121213 -1.0503e-05
21:25792902 T G 0.185813 -6.3805e-06
21:25793078 A G 0.791376 -1.4960e-05
21:25793833 T G 0.054425 -6.1122e-05
21:25794389 G A 0.020494 -5.8964e-06
21:25801642 T G 0.467486 -2.4394e-05
21:25808751 G T 0.138065 -1.6422e-05
21:25810079 A G 1.326497 1.3226e-04
21:25810418 C T 0.028446 -8.6647e-06
21:25821119 T C 0.101969 -2.7735e-05
21:25829852 G A 0.065739 -3.9392e-05
21:25864366 A G 0.038196 4.8720e-05
21:25864683 C T 0.332346 -9.9322e-06
21:25886815 A C 1.765936 7.0894e-06
21:25889085 C T 0.905224 8.4813e-05
21:25895788 A G 0.137649 1.7680e-05
21:25900645 G T 0.552713 -1.6616e-04
21:25900746 C T 0.335780 -2.7408e-05
21:25901003 G A 0.077002 9.1505e-05
21:25909595 T C 0.076054 8.2678e-06
21:25912943 C T 0.038660 6.2341e-05
21:25924849 G A 1.528827 5.8649e-05
21:25925580 T G 0.064438 2.0400e-05
21:25926811 T C 0.100385 -2.8933e-04
21:25933522 A G 1.880319 2.5780e-06
21:25937167 A C 0.252640 3.4149e-06
21:25938595 A G 0.050397 2.9213e-05
21:25939428 T C 0.081306 -1.2212e-05
21:25941083 T C 1.499573 -2.0291e-05
21:25943047 A G 0.093461 -3.5570e-05
21:25951855 C T 1.206702 -2.5090e-04
21:25955673 G A 1.704354 -5.0753e-05
21:25956604 A G 1.412386 -5.9598e-05
21:25963403 G A 0.121729 2.0645e-05
21:25963843 T C 0.955144 -1.5801e-05
21:25967451 A C 0.028615 -5.0803e-05
21:25972075 C T 0.029643 -6.0009e-05
21:25978190 C T 0.694211 7.9454e-05
21:25982758 T C 0.048459 -3.8437e-05
21:25982886 T C 0.133650 2.9313e-06
21:25993298 T C 0.057560 -1.0789e-05
21:25995139 G A 1.094627 -1.6933e-04
21:25999569 A C 0.139973 1.0197e-06
21:25999787 T C 0.123300 -3.9696e-05
21:26011850 C T 0.130749 9.1331e-05
21:26013570 A G 0.498233 -6.8751e-06
21:26015184 G A 0.093627 6.8540e-05
21:26019696 G A 1.009533 1.0732e-03
21:26024923 G A 0.069647 -1.4027e-04
21:26026296 G A 0.296733 -6.6207e-06
21:26029827 T G 0.038832 -1.1917e-04
21:26029954 A G 1.788289 -1.3147e-06
21:26045200 T C 0.065970 3.3265e-05
21:26045741 T C 0.108515 1.5103e-04
21:26058246 G A 1.090852 -4.3163e-06
21:26058373 T G 0.071718 -1.9518e-05
21:26060052 A G 1.634905 -1.3739e-05
21:26066297 G T 0.861948 -5.4585e-05
21:26077918 C T 0.023512 1.0538e-05
21:26077944 A G 0.093111 3.0714e-04
21:26082270 A G 0.065467 -8.8192e-06
21:26084335 G T 0.067697 -6.3747e-05
21:26086324 C A 0.115140 1.5829e-05
21:26086330 T C 0.096642 1.6390e-05
21:26086387 G T 0.139051 -7.8034e-05
21:26086763 T C 0.032386 -1.9121e-05
21:26091601 A G 0.450630 -2.0596e-05
21:26093085 A G 0.061186 -3.7124e-05
21:26094076 G A 0.281494 -3.3961e-05
21:26096091 T G 0.033912 -1.2786e-05
21:26105573 A C 0.324604 1.7126e-07
21:26110553 A G 0.058041 -6.4027e-05
21:26114593 G A 0.060115 3.6431e-05
21:26119145 T C 0.825859 1.7318e-05
21:26122146 A G 0.031130 -1.3573e-05
21:26122437 T C 0.157633 -5.3047e-05
21:26124303 G A 0.034067 -5.9463e-05
21:26126056 A C 0.449261 -6.1031e-05
21:26126268 T C 0.276512 -2.0750e-05
21:26132612 C T 0.718379 -4.8081e-07
21:26135698 C A 0.114643 3.6707e-05
21:26143267 C T 0.172411 -7.9194e-05
21:26143797 G A 1.896155 -3.3280e-05
21:26145390 G A 0.203713 -5.5446e-05
21:26174951 T C 0.029809 7.2674e-05
21:26176311 G C 0.159266 1.8341e-04
21:26178040 T G 0.060705 3.9641e-06
21:26179417 G A 0.277233 2.9961e-05
21:26185415 A G 0.047810 -2.1284e-05
21:26192668 C T 0.098583 -3.8838e-05
21:26196124 T C 0.510239 -3.2295e-05
21:26196358 T G 0.039773 -4.9556e-06
21:26210883 C T 0.477866 7.9186e-06
21:26225915 T C 0.167166 -9.7187e-05
21:26230550 G A 0.185274 9.6383e-07
21:26239165 G A 0.139145 -4.2365e-05
21:26242548 G C 0.031925 4.7674e-05
21:26245471 C T 0.608088 -3.0486e-05
21:26273456 C T 0.534416 7.3161e-05
21:26274695 T C 0.041176 -5.7160e-05
21:26282604 G T 0.100914 3.7885e-05
21:26297141 T C 0.129733 3.1899e-06
21:26297354 G A 0.095896 -4.1460e-05
21:26302665 C G 0.058044 8.7446e-05
21:26310725 G T 0.093637 4.0326e-05
21:26312141 G A 1.718820 9.8584e-06
21:26314171 G T 1.094341 -8.1395e-05
21:26315250 T C 0.078060 -6.9874e-05
21:26323800 T C 0.098518 -2.4487e-05
21:26324390 C A 0.094698 7.1843e-06
21:26331872 G A 0.109369 -2.4774e-04
21:26339863 C T 1.722397 2.1590e-05
21:26342984 T C 0.058076 -5.1558e-05
21:26356980 A G 0.054668 -1.4188e-04
21:26359304 A G 0.131252 1.9649e-05
21:26367027 C T 0.093728 1.4171e-05
21:26380048 G T 0.060290 -5.0808e-06
21:26382468 A G 0.029001 1.6259e-05
21:26383995 G A 0.091654 1.0293e-05
21:26403654 A C 0.029874 -9.0474e-06
21:26416338 C A 0.384362 3.8751e-05
21:26425057 T C 1.482569 -3.3081e-05
21:26439630 C T 0.033013 9.5405e-05
21:26446909 T C 0.048053 -1.4119e-05
21:26452133 G T 0.525919 -5.8618e-05
21:26461157 A G 0.490842 -2.0619e-05
21:26463003 A G 0.060601 -2.2937e-06
21:26479193 T G 0.100226 1.3156e-04
21:26487280 G T 0.981551 -3.2867e-05
21:26490477 T G 0.602558 -3.6582e-06
21:26494175 A C 0.031286 6.6340e-05
21:26506883 G A 0.072672 -8.1910e-05
21:26508783 T C 0.050845 -6.9389e-05
21:26512773 G C 0.068674 -2.8725e-05
21:26514083 T C 0.123293 -9.1405e-05
21:26514597 C T 0.626787 4.8620e-05
21:26514801 A G 0.038108 -2.3838e-05
21:26515093 C T 0.145208 -3.5072e-05
21:26519773 G T 0.906039 -6.2877e-06
21:26532584 A G 0.026492 1.3195e-05
21:26543430 C T 0.523984 4.7148e-05
21:26548460 C T 0.028335 7.2809e-05
21:26551550 A G 0.090894 -2.3809e-05
21:26566265 C T 0.068102 -2.0534e-05
21:26569698 T C 0.047862 7.5436e-05
21:26572440 A G 0.106289 -1.5911e-05
21:26574194 A G 0.130755 -4.6936e-05
21:26587168 G T 0.265470 -5.8514e-05
21:26597068 T C 0.059232 -2.2025e-06
21:26598471 C T 0.055019 6.1464e-06
21:26605984 T C 1.937944 -7.3859e-05
21:26616677 T C 0.057099 -8.0900e-06
21:26617025 G C 0.144524 -8.1689e-06
21:26618790 G A 1.973846 -1.3780e-04
21:26636298 T C 0.116159 6.3126e-05
21:26641847 G A 0.630825 2.8813e-05
21:26645083 T C 1.363060 -2.8858e-05
21:26646303 C T 0.093361 3.5522e-05
21:26662543 T C 1.175504 -6.0065e-06
21:26666834 T C 0.352304 -3.4510e-05
21:26670560 T C 0.063552 -2.4058e-05
21:26672000 G A 0.077272 1.4050e-05
21:26675308 G T 0.086314 3.2366e-05
21:26680569 T G 0.097876 -6.5998e-05
21:26690566 C T 0.055918 -4.0789e-05
21:26693104 T C 0.815690 -4.5408e-05
21:26697304 A G 0.384816 -2.4174e-05
21:26703675 T C 0.175352 1.0074e-05
21:26715166 A C 0.035739 -3.0339e-05
21:26743422 C T 0.181512 -7.4586e-06
21:26747206 G A 0.039154 2.1790e-05
21:26781161 T C 0.293672 6.1905e-05
21:26784236 T C 0.107976 -5.8119e-05
21:26789600 A G 0.096642 2.8922e-05
21:26791884 G A 0.056171 -4.0696e-05
21:26792011 A G 0.037722 3.6923e-05
21:26802317 C T 0.046911 -7.6277e-06
21:26802819 G T 1.087376 -4.4350e-05
21:26812538 G A 0.093500 -1.7025e-04
21:26812744 G A 0.317418 -1.1731e-05
21:26834242 A C 0.024252 7.0698e-05
21:26834749 T C 0.197621 -2.7396e-05
21:26843349 A G 1.882017 -2.9511e-05
21:26847404 T C 0.033788 6.8196e-05
21:26857153 G A 0.043993 -9.2405e-05
21:26857561 C T 0.034093 3.4559e-05
21:26859411 A G 0.086681 5.9753e-05
21:26860816 G A 0.120719 -8.8874e-05
21:26868270 T C 0.203830 2.3194e-05
21:26869563 T C 0.245700 -8.4070e-05
21:26885996 C T 0.104445 -5.7777e-05
21:26886067 G A 0.119223 -6.7424e-05
21:26889173 C T 0.059043 9.4137e-06
21:26922831 T C 0.085831 -1.5152e-04
21:26923681 G A 0.040059 7.2431e-06
21:26936318 G A 0.071728 3.3462e-05
21:26941960 G A 1.496629 1.7383e-05
21:26947102 C T 0.041254 -6.6598e-05
21:26950911 C T 1.493760 2.3095e-05
21:26958726 G C 0.108236 -8.9566e-05
21:26974376 C T 1.496473 1.1512e-05
21:26978950 G A 1.901878 1.7438e-05
21:26990923 G A 0.261981 3.7752e-05
21:26999949 T C 0.086947 -4.3734e-06
21:27002095 A G 0.142839 -5.7766e-05
21:27002377 T C 0.177887 5.4542e-05
21:27008784 A G 0.087025 1.3226e-04
21:27011112 G A 1.660222 1.3346e-05
21:27020687 A G 0.049232 -1.1027e-05
21:27021062 A G 0.115883 -1.3198e-04
21:27037191 G A 0.113673 2.6654e-05
21:27037319 T C 0.082322 -5.7606e-06
21:27046975 T C 0.289826 -3.7833e-05
21:27047447 A G 0.213846 -2.8850e-06
21:27052875 G C 0.777520 -2.5554e-05
21:27053184 T C 0.309187 -2.4417e-05
21:27059172 T C 0.039248 1.3165e-05
21:27076498 C T 0.058174 -2.4173e-05
21:27085824 T C 0.168617 2.0755e-06
21:27096497 C T 0.047086 -1.7600e-07
21:27103614 T C 0.874545 1.8152e-05
21:27106656 G A 0.195232 3.5745e-05
21:27110611 G T 0.052283 9.7620e-05
21:27112274 C T 0.232578 1.3253e-04
21:27136428 A G 0.094951 1.2932e-05
21:27147019 A C 0.035892 2.0486e-06
21:27157800 T C 0.062594 2.7653e-05
21:27159746 T C 0.050916 4.4537e-06
21:27160832 T C 0.029114 -4.4542e-05
21:27168049 G T 0.655249 2.1053e-06
21:27169650 T C 0.039121 -6.5297e-05
21:27169717 G A 0.028868 -6.0045e-05
21:27173652 C T 0.078281 -5.5305e-05
21:27181935 C T 0.093799 -2.8346e-05
21:27190018 T C 0.120398 2.1491e-05
21:27197799 T C 1.072221 -4.2107e-05
21:27198954 G A 0.057116 1.3367e-04
21:27199554 A C 0.147172 4.5996e-06
21:27204513 G A 0.516733 -1.0574e-05
21:27206431 G A 0.021519 -3.1436e-05
21:27209862 G A 0.519207 -1.7054e-05
21:27214291 C A 0.315802 -1.8077e-04
21:27219209 G C 1.976978 7.8685e-06
21:27222822 G A 0.158321 5.9004e-05
21:27228010 C T 0.059238 7.3087e-05
21:27230157 A G 0.039549 -7.3966e-06
21:27232495 T C 0.061510 2.0073e-05
21:27239976 C T 1.041786 -8.7892e-05
21:27242389 T C 0.144219 -3.0489e-05
21:27248814 A C 0.089232 1.8359e-04
21:27251203 T C 0.167146 -1.0969e-05
21:27254218 T C 0.283867 -2.5575e-05
21:27263715 C T 0.240163 -1.6559e-05
21:27265520 A G 0.032039 -4.1510e-05
21:27271019 A G 0.031146 -1.7419e-05
21:27275338 A G 0.229066 -1.3423e-05
21:27278247 C A 0.148172 -3.2020e-05
21:27278949 T C 0.106561 1.1174e-05
21:27280038 T C 0.454347 -2.8307e-05
21:27305721 G T 0.228696 -1.9190e-05
21:27309346 C G 1.846343 -1.8929e-05
21:27316874 A G 0.391967 2.6843e-05
21:27323504 A G 0.131625 -1.0493e-05
21:27326510 C T 1.474782 -7.7362e-06
21:27327580 T G 1.868099 2.4583e-07
21:27333769 T C 0.067255 3.7103e-05
21:27336067 G A 0.029991 -1.4972e-05
21:27338259 G T 0.705519 -8.5631e-06
21:27338895 C T 0.799244 -3.7734e-05
21:27340014 T C 1.141645 7.2595e-06
21:27362519 G A 0.459339 4.3602e-05
21:27365522 A G 0.026489 -3.7395e-05
21:27376344 A G 0.021308 -1.2872e-06
21:27380922 C G 0.069073 -2.2955e-05
21:27381182 A G 0.416462 2.7516e-05
21:27384001 G A 0.043259 -6.7825e-05
21:27391263 G A 1.933621 2.3758e-05
21:27392604 A G 0.062929 2.6180e-05
21:27393845 G A 0.031558 -4.0504e-05
21:27397607 G A 1.413710 -1.8739e-05
21:27398078 G A 0.022678 -6.1137e-05
21:27412605 T C 0.091225 -3.4286e-05
21:27423561 T G 0.597063 3.8591e-05
21:27424038 C T 0.108084 2.3560e-05
21:27425859 C G 0.412869 -2.5295e-06
21:27427592 T C 1.386679 -2.4649e-06
21:27437496 C T 0.031016 -4.4500e-05
21:27440396 A C 1.920427 -1.6266e-04
21:27441414 G C 0.119846 -6.9341e-06
21:27444181 C T 0.038358 2.5604e-05
21:27446229 C G 0.028569 -5.2150e-05
21:27446383 A G 0.107503 4.1276e-05
21:27446432 T C 0.125234 -1.1418e-05
21:27446623 G A 0.140255 -4.8547e-05
21:27448770 C T 0.157851 -5.4271e-05
21:27449935 T C 0.063370 -2.1929e-05
21:27452559 C A 0.032432 -1.2005e-05
21:27467801 T C 0.031792 -1.3166e-04
21:27472793 C T 0.048300 2.6952e-05
21:27473391 C T 1.943810 2.8220e-05
21:27485164 T C 0.023632 1.4596e-05
21:27495183 A G 0.214784 -1.8833e-05
21:27495856 C A 0.047102 3.8883e-05
21:27506317 T G 1.766416 1.9316e-05
21:27507685 T C 0.040773 7.3832e-05
21:27513207 A G 0.035544 -6.0901e-05
21:27520714 C T 0.650358 -3.5066e-05
21:27525651 C A 0.096873 2.3985e-05
21:27530987 A G 0.031448 -2.7809e-05
21:27544108 G A 0.963076 -5.3925e-06
21:27550428 A G 0.075090 9.8681e-06
21:27555072 G A 0.715292 -2.4023e-05
21:27570705 G A 0.272296 2.0477e-05
21:27577606 A G 0.046421 3.9612e-05
21:27579094 T G 0.042201 5.4067e-05
21:27579858 T G 1.480199 4.9121e-06
21:27580033 G A 0.028478 -4.1187e-05
21:27580223 T C 0.321479 -1.7480e-05
21:27592825 A G 0.076415 -1.6865e-05
21:27597762 A G 0.630614 1.7985e-05
21:27597890 T C 0.235762 -1.5599e-07
21:27618531 A C 0.058975 9.9224e-05
21:27623811 A G 0.026089 3.8782e-05
21:27626553 A G 0.020526 -9.5209e-06
21:27627788 A C 0.091472 2.1466e-05
21:27629443 T G 0.187666 -8.3180e-05
21:27629568 G A 0.597063 -1.7437e-05
21:27636699 G A 0.266775 3.1174e-05
21:27650834 A G 0.440283 -4.5026e-05
21:27652319 G T 0.117120 5.2177e-05
21:27655314 C A 1.408686 -1.0084e-06
21:27660510 T G 0.046028 2.1366e-05
21:27665344 G A 1.833159 -2.3355e-07
21:27672146 A G 0.026865 -4.9299e-05
21:27674010 C A 0.136390 4.2703e-05
21:27675707 A G 0.069670 2.1139e-05
21:27676592 G T 0.821308 -1.4510e-05
21:27676672 G A 0.251676 8.8927e-05
21:27680924 C A 0.050533 2.7467e-05
21:27695987 G A 0.314001 -4.6969e-06
21:27697063 G A 0.379204 -1.9932e-05
21:27701685 A G 0.066376 -1.0788e-04
21:27706009 T G 0.216537 -4.1302e-05
21:27710757 A G 0.810438 -4.9158e-06
21:27715442 C T 0.877846 -1.1912e-05
21:27724640 C A 1.943267 -8.3920e-06
21:27734605 C T 0.020568 -8.7975e-05
21:27735395 A G 0.351044 -1.7295e-06
21:27738407 T C 0.113274 -4.8007e-05
21:27744853 T C 0.101712 9.4687e-05
21:27749876 C T 0.277135 -4.1128e-05
21:27752806 C T 1.837615 -5.3784e-05
21:27763523 T G 1.150639 -1.7198e-05
21:27763794 T G 0.060342 -3.7010e-06
21:27764349 C G 0.088732 4.0475e-05
21:27766355 T G 0.083919 -1.3636e-06
21:27766383 G A 0.088366 -5.0226e-05
21:27769895 G C 0.440513 -2.2447e-05
21:27771995 A G 0.046856 -2.4357e-05
21:27774870 C A 1.208543 -6.7406e-06
21:27777181 A C 1.808527 -4.4934e-05
21:27777822 C T 0.220617 5.4636e-05
21:27778731 T C 0.700213 2.2548e-05
21:27782968 G A 0.613730 1.0150e-04
21:27787671 A G 0.166815 4.2009e-05
21:27788794 G A 0.030520 1.3311e-05
21:27788804 C A 0.261702 1.2708e-05
21:27791165 A G 0.861991 -6.3428e-05
21:27793805 T C 1.004229 5.1793e-05
21:27795630 G A 0.044363 6.4801e-05
21:27795838 A C 1.560058 -2.7129e-05
21:27796993 A G 0.111505 3.4660e-05
21:27802198 G A 1.756458 -8.2351e-05
21:27806124 T C 0.039429 -5.9433e-05
21:27807137 G A 1.167208 -7.3897e-05
21:27810723 A G 1.336189 -1.6056e-04
21:27811081 A G 1.025135 8.3389e-06
21:27815510 T C 0.179409 -2.1423e-05
21:27816668 T C 0.075869 1.4858e-05
21:27819148 A G 0.023824 9.1126e-05
21:27823987 A G 0.056473 -4.8175e-05
21:27826101 T C 0.131206 -1.1154e-04
21:27829373 A G 0.028994 5.3042e-05
21:27830913 C T 0.037342 -1.0183e-04
21:27834679 G A 0.255655 -3.2513e-05
21:27835986 A G 0.807072 -2.6687e-06
21:27839024 G A 0.040341 7.1449e-05
21:27839251 G A 0.089382 2.8559e-04
21:27841638 C A 0.284295 -2.8848e-05
21:27844411 A C 0.215005 -2.8983e-05
21:27845535 T C 1.182359 3.5591e-05
21:27845924 T G 0.118188 -6.9400e-05
21:27846116 A G 1.601318 2.8862e-05
21:27848998 G A 0.182242 -3.4356e-05
21:27849346 G A 0.685905 -2.4867e-05
21:27852724 G A 0.911144 1.8666e-07
21:27858006 A G 1.714789 -6.0549e-06
21:27861206 A C 0.062637 -2.4564e-05
21:27868059 G A 1.774258 1.6556e-05
21:27868589 C T 0.490086 1.0347e-06
21:27870039 A G 0.026758 5.2952e-05
21:27872937 T C 0.034999 7.6215e-05
21:27874365 A G 0.106373 3.9718e-05
21:27874702 T C 0.040702 -2.1084e-05
21:27876208 T C 0.360360 -1.2681e-05
21:27876467 A G 0.894351 2.0645e-05
21:27877772 A G 0.115318 9.8076e-06
21:27878577 T C 0.386770 2.6425e-04
21:27880516 A G 1.913351 3.5475e-05
21:27881915 G A 0.090751 6.5957e-06
21:27887346 T C 1.298551 3.0859e-05
21:27887936 T C 0.380723 -2.0112e-05
21:27897399 C A 1.229721 -1.4734e-05
21:27899198 A C 0.585151 3.0380e-05
21:27901973 C T 0.061277 1.3226e-05
21:27906690 C T 0.087252 -6.7359e-05
21:27908228 C A 0.141385 -1.0031e-05
21:27911779 A G 1.331317 -2.1291e-05
21:27911995 C T 0.021036 1.9289e-05
21:27916853 A G 0.045970 -4.1782e-06
21:27919932 T C 1.559993 5.6696e-05
21:27929807 C T 0.106766 3.5413e-05
21:27929858 A C 1.037219 -3.8554e-06
21:27940314 C T 0.064487 -4.3567e-05
21:27944631 G C 0.460897 4.9023e-04
21:27947090 A G 0.153014 -1.2870e-04
21:27950340 C A 0.178130 -9.0886e-05
21:27951276 T C 0.035859 2.9258e-04
21:27955031 G A 0.217754 -5.8971e-05
21:27959663 T C 0.118064 2.5555e-05
21:27972137 C T 0.126117 9.0318e-05
21:27972391 C A 0.073954 -3.2165e-05
21:27983045 C A 0.050082 -9.8292e-05
21:27983696 A C 0.109658 1.1480e-04
21:27984804 C A 0.045379 -3.6387e-05
21:27990559 T G 0.061595 -2.7102e-05
21:27992793 T G 0.052588 -3.5106e-05
21:27996425 C T 1.852367 2.3176e-06
21:28005018 G A 1.376374 -3.8927e-05
21:28007984 T C 0.038943 -4.7379e-05
21:28013409 G A 1.256710 -5.0568e-05
21:28017591 A G 0.125280 2.9941e-05
21:28018092 C T 1.801818 -2.6033e-05
21:28021290 T C 1.803836 1.0744e-05
21:28022205 A G 0.158919 6.0305e-05
21:28023105 A C 0.981317 -1.3319e-04
21:28023370 C T 1.122073 -6.4521e-05
21:28026256 G A 1.115351 -3.6684e-05
21:28030138 A C 0.027375 -6.6251e-06
21:28031451 A G 0.375413 -2.3959e-05
21:28051050 T C 0.047307 3.2733e-05
21:28060192 C A 1.297214 1.1542e-05
21:28062800 A G 0.049037 8.1372e-05
21:28064890 A G 0.063876 2.2102e-05
21:28070037 C T 0.345238 8.6274e-05
21:28072239 C T 0.162966 -1.3632e-05
21:28072863 T G 0.710573 -1.2539e-05
21:28073516 G A 0.131907 -3.8091e-05
21:28079135 T G 0.064779 5.5020e-05
21:28088889 C T 0.047076 1.6245e-05
21:28092253 G C 0.302303 3.4616e-06
21:28093723 C T 0.342261 2.3622e-06
21:28094413 T C 1.520041 1.5639e-05
21:28094527 G A 0.109606 -1.9700e-05
21:28095155 T C 0.438177 6.6828e-05
21:28096470 A G 0.320904 5.4702e-05
21:28101437 T C 0.038310 3.4779e-05
21:28103644 G A 1.711131 -1.6819e-04
21:28105621 T C 0.631571 1.1753e-05
21:28106428 G A 1.792772 -4.0106e-06
21:28107542 G T 0.086548 -5.1542e-05
21:28108219 A G 0.272692 -1.4461e-04
21:28110569 T C 0.169642 8.8728e-05
21:28120024 G A 0.112722 -1.1512e-04
21:28122111 T C 0.106165 -3.6777e-05
21:28124166 G A 0.516837 -1.1733e-05
21:28126637 C T 0.090706 2.7550e-04
21:28132525 A G 0.920911 5.9181e-05
21:28133651 C T 0.829098 6.6010e-06
21:28138870 G T 0.032750 -1.7812e-05
21:28147729 A G 0.053023 5.0245e-05
21:28148191 T C 0.549321 -5.0009e-05
21:28151693 T G 0.291585 3.9486e-06
21:28152270 C T 0.391185 -6.5518e-06
21:28157028 A G 0.208085 2.8728e-05
21:28160152 C A 0.522378 1.0817e-04
21:28161630 T G 0.040890 -2.0026e-05
21:28163086 G A 1.160308 3.0542e-05
21:28168090 G A 0.717723 8.3779e-05
21:28181306 G A 1.473318 2.9022e-05
21:28185597 A G 1.938055 2.7548e-04
21:28186589 G A 0.075490 -2.6163e-04
21:28191069 G C 0.149529 -9.2223e-05
21:28191916 G A 0.307259 3.6159e-05
21:28192958 A G 0.294769 4.7951e-05
21:28197701 T C 0.025297 -9.4273e-06
21:28201168 C T 0.146101 4.2074e-05
21:28207080 G A 0.036976 4.6285e-05
21:28208904 A C 0.166195 1.5669e-06
21:28209395 C T 0.126906 -5.1094e-05
21:28209494 C T 0.174381 3.6233e-05
21:28209667 G A 0.175426 -6.3319e-05
21:28210030 G A 0.052526 -3.8528e-05
21:28210854 T C 0.116266 3.8498e-05
21:28211061 C T 0.025353 -4.5396e-06
21:28211688 C T 0.056622 -3.1516e-05
21:28216674 C G 0.486207 3.2214e-05
21:28217059 T C 0.032620 -2.6168e-05
21:28217320 G C 1.547649 -2.3891e-05
21:28218122 T C 0.036421 1.9146e-05
21:28219307 G A 1.094312 2.7201e-05
21:28221611 A C 0.248537 -1.5969e-05
21:28223092 C T 1.683663 2.2423e-05
21:28223561 G A 0.020422 -1.5726e-06
21:28231584 A G 0.928204 3.5080e-06
21:28240392 G A 0.234275 1.9075e-05
21:28243076 A G 0.142790 -9.5118e-05
21:28248765 C T 0.515348 -3.5064e-05
21:28251455 G A 0.380694 2.1111e-05
21:28257468 G A 0.023321 -1.2553e-05
21:28263159 A C 0.051893 1.1216e-05
21:28264623 C T 0.057339 1.7488e-05
21:28273107 G A 0.165777 -1.0101e-05
21:28274812 A G 0.398952 -2.6964e-05
21:28279441 C T 0.041432 -4.2006e-05
21:28282684 T C 0.712235 2.0005e-05
21:28286590 T G 0.211584 7.1452e-05
21:28297239 G T 0.062088 -4.1085e-05
21:28297854 A G 0.135260 3.8712e-06
21:28299046 G A 1.270524 -1.3785e-05
21:28302355 G A 1.793142 -7.6580e-05
21:28305202 G A 0.065444 1.5261e-04
21:28305212 T C 0.321540 -6.6909e-07
21:28305324 T C 0.023301 6.8005e-06
21:28308275 A C 0.033334 1.9078e-05
21:28317531 G A 0.081030 -4.2679e-05
21:28322154 T C 0.109401 6.8587e-06
21:28338298 G C 0.346348 9.5074e-06
21:28338423 G C 0.388935 -1.1481e-05
21:28338425 A G 0.045285 2.5617e-05
21:28343353 T C 0.073841 1.5723e-06
21:28345065 C T 0.296055 1.0868e-05
21:28363634 C A 0.363888 -1.6365e-06
21:28369613 A G 0.378335 -2.6256e-05
21:28371629 A G 0.282546 1.9989e-05
21:28374677 A G 0.077483 1.5045e-05
21:28379348 G A 0.489735 9.0154e-06
21:28382616 T C 0.148415 -7.8000e-06
21:28385362 G A 1.691855 -8.2906e-06
21:28389167 G A 1.005365 -1.7870e-05
21:28389497 C A 1.677856 1.3114e-05
21:28390063 G A 0.112345 -2.1596e-05
21:28390188 G C 0.330937 -4.6841e-05
21:28390226 G T 1.948334 9.1699e-05
21:28390248 T C 0.427862 6.5632e-07
21:28390415 C T 0.914241 1.4577e-06
21:28391938 G T 0.295535 6.1411e-06
21:28392021 A G 0.711092 -3.1169e-05
21:28392101 C A 0.675253 -3.1054e-05
21:28402565 C T 1.147325 -5.8717e-05
21:28407139 G A 0.883202 -6.8250e-05
21:28408797 C T 1.404869 -3.6079e-05
21:28412516 T G 0.045096 -8.7407e-06
21:28418921 G A 0.051465 5.2692e-05
21:28420162 T G 0.115471 2.1102e-04
21:28420360 T C 0.339911 6.3687e-05
21:28420932 T C 1.165329 -6.3229e-05
21:28421321 T C 0.961775 -1.2183e-04
21:28438579 G A 0.965514 -1.3740e-04
21:28443339 G A 0.034762 5.0903e-05
21:28446090 C T 1.482364 -1.8503e-05
21:28451439 G A 0.068050 -2.8553e-05
21:28454354 G A 0.061033 -1.1297e-05
21:28462174 G A 0.406530 -1.8879e-05
21:28468631 G A 0.065804 -4.8959e-05
21:28469007 C T 0.489372 7.8723e-05
21:28472800 A G 0.170947 -3.1275e-05
21:28477824 G A 0.151830 -1.2305e-04
21:28479344 T C 0.064233 -5.2638e-05
21:28498601 G A 1.606339 2.1249e-05
21:28503713 C A 0.023704 1.1870e-05
21:28505213 C T 0.205235 -2.0642e-05
21:28514582 T C 1.511888 -2.6125e-05
21:28516915 T C 0.132982 -8.7588e-05
21:28519832 A G 0.813626 1.2647e-05
21:28527625 G A 0.560600 4.3371e-05
21:28532011 G A 0.870047 2.4552e-05
21:28541630 A G 0.091472 4.8437e-05
21:28545446 C T 0.082354 5.4207e-05
21:28546042 T C 0.035745 6.0905e-06
21:28550021 C T 0.039017 4.2124e-05
21:28551312 G C 0.942375 -3.3438e-06
21:28554108 T C 1.456041 2.1315e-05
21:28557450 G A 0.027229 -1.4015e-04
21:28559303 T C 0.295905 -8.5002e-06
21:28561650 C T 0.064999 -7.0392e-05
21:28562546 C T 0.329927 -1.4672e-05
21:28568941 G A 1.657554 -6.5000e-05
21:28569092 T C 0.708872 -4.4905e-05
21:28573120 C T 0.028803 3.6569e-05
21:28574049 G T 0.035388 -8.7941e-06
21:28575063 A G 1.690647 -7.1388e-05
21:28583196 T C 0.079946 5.1759e-06
21:28584142 T C 0.107892 9.9668e-05
21:28584349 C G 0.453886 -4.3296e-05
21:28590051 A G 0.300015 1.9834e-06
21:28592007 C T 0.091160 5.5068e-05
21:28592480 C A 0.099778 8.4754e-06
21:28599108 A G 0.031912 -1.3056e-05
21:28606581 A G 0.073925 -3.9666e-06
21:28606944 A G 0.972771 1.5223e-05
21:28608163 G A 0.557328 2.3709e-05
21:28610251 G A 0.356095 -3.7027e-05
21:28610925 G C 0.243178 -3.3888e-05
21:28614222 G A 0.028686 -1.6123e-04
21:28614871 T C 0.051286 3.7160e-05
21:28619820 C A 0.079907 4.2099e-05
21:28619941 G A 0.048975 1.4073e-05
21:28620309 G C 1.451640 8.7406e-05
21:28620731 A G 0.230630 -2.8621e-05
21:28623355 G A 0.978481 5.0067e-05
21:28623686 G A 0.041549 -1.2872e-05
21:28624358 T C 0.156517 -1.8330e-05
21:28626944 T C 0.044847 4.7320e-05
21:28629970 G A 1.019471 2.8636e-05
21:28630929 T C 0.473162 5.2231e-05
21:28631418 T C 0.187183 -5.2917e-05
21:28631839 C T 0.443662 2.3352e-05
21:28632360 C T 0.207105 -1.2810e-05
21:28641168 A G 0.021305 1.2041e-04
21:28644960 G T 0.107778 6.0300e-05
21:28649659 T C 1.165371 2.1694e-04
21:28656402 A G 1.776222 5.4109e-05
21:28659498 A G 0.077697 -9.1269e-05
21:28665347 C G 1.322203 1.0932e-05
21:28670634 T C 0.063276 1.2686e-05
21:28671524 A G 0.319901 4.9448e-05
21:28678352 C T 0.146185 4.3870e-05
21:28683634 T C 0.031062 1.6881e-05
21:28696476 C T 1.498612 4.8862e-05
21:28698918 G A 0.365056 -4.3634e-06
21:28700996 A G 0.034713 1.8417e-05
21:28704525 C T 0.068391 -2.8118e-05
21:28712418 G A 1.216810 1.1331e-05
21:28712666 T G 0.092053 -2.5177e-06
21:28712788 T C 0.570029 7.7624e-05
21:28713295 A G 0.230637 -4.4682e-06
21:28715473 A G 0.056424 2.3499e-05
21:28718075 G A 1.715227 -6.4737e-06
21:28722984 C T 0.395167 2.0259e-05
21:28727408 G A 0.035632 1.7807e-05
21:28731001 C T 0.081056 1.3140e-04
21:28734301 T G 0.993635 -3.1957e-05
21:28742828 A C 1.287194 -2.8909e-05
21:28744356 G A 1.233889 -2.6486e-05
21:28747305 A G 0.045207 1.3312e-05
21:28751147 T C 0.093640 1.4476e-05
21:28776663 C T 0.443620 9.9091e-06
21:28776734 A G 0.025716 1.8686e-05
21:28778338 A G 0.465395 5.4000e-07
21:28784491 A G 0.478278 -3.1350e-05
21:28788903 C T 0.753677 -4.6065e-06
21:28794748 G A 0.058609 4.6576e-06
21:28796122 G T 0.184518 -1.2767e-05
21:28817490 G A 0.037735 -5.8509e-05
21:28818006 C T 1.696386 7.7787e-05
21:28819665 T C 0.195307 6.4082e-05
21:28821061 T G 0.230435 2.2461e-05
21:28823813 C G 0.050955 5.2809e-05
21:28824065 C T 0.225366 -1.7305e-05
21:28834826 T G 0.348918 -9.6166e-06
21:28834910 G A 0.730226 7.2535e-07
21:28836618 T C 0.379847 -8.3840e-06
21:28837297 G A 1.936227 6.2887e-05
21:28838366 A G 0.044587 9.8342e-07
21:28843228 G A 0.479794 2.1408e-05
21:28844628 G A 0.024256 5.3736e-05
21:28846775 C T 0.365972 -3.2593e-05
21:28846848 G T 0.072737 3.8337e-05
21:28846904 T C 0.057979 4.0847e-05
21:28851580 G A 0.352245 -2.6933e-05
21:28853569 G C 0.061322 4.0615e-05
21:28861396 C T 0.344942 -3.2665e-06
21:28863909 T C 0.059397 -4.1790e-05
21:28864773 C T 0.041789 7.1564e-06
21:28865579 G A 0.063626 -5.4918e-06
21:28865917 G A 0.086814 3.0212e-05
21:28870626 T C 0.061163 -1.9285e-06
21:28883894 A G 1.649465 -2.3790e-06
21:28888680 C A 0.660183 2.1369e-06
21:28890333 C A 0.035035 2.8969e-05
21:28891358 A C 0.372768 -9.5442e-06
21:28897605 G A 0.033256 -3.5976e-05
21:28901549 G A 0.288450 8.6282e-05
21:28917984 T C 0.172583 -2.3788e-05
21:28918654 G A 0.050867 1.2100e-05
21:28923189 G A 0.120512 -3.8821e-05
21:28924235 T C 0.633671 4.0687e-05
21:28927839 C T 1.033678 -3.8673e-05
21:28929855 G A 0.254120 7.0519e-06
21:28930833 A G 1.585556 3.5360e-05
21:28934872 A C 0.259845 3.8230e-05
21:28940171 A G 0.321901 -1.6405e-06
21:28954864 C T 0.115338 6.4494e-05
21:28962313 T C 1.875301 1.2021e-04
21:28968765 T C 0.062133 5.9940e-05
21:28970688 T C 0.436570 -2.6815e-05
21:28982407 A G 0.323108 8.3538e-05
21:28987503 G T 0.032201 1.1753e-05
21:28987735 G A 1.960223 6.3757e-06
21:28988854 A G 0.249293 2.5063e-05
21:28989487 T C 0.661111 -1.1538e-04
21:28992199 T G 0.090469 -1.4217e-05
21:29003210 A G 1.402629 -1.1008e-05
21:29006618 A G 0.037102 -1.6937e-05
21:29013165 C T 0.145945 -1.4663e-05
21:29022289 A G 0.080819 1.1090e-05
21:29032506 G A 0.040332 -2.8270e-06
21:29045857 T C 0.780548 -1.2359e-05
21:29049920 G C 0.105902 4.1620e-05
21:29052988 C A 0.113468 -6.5897e-06
21:29057205 C T 0.063805 1.7977e-05
21:29064538 A G 0.038676 -1.6678e-04
21:29068427 T C 0.044275 -1.5669e-04
21:29070385 A G 0.617709 -1.9915e-05
21:29074140 A G 0.040043 -1.6572e-04
21:29075711 C G 0.048154 5.7790e-05
21:29076056 G A 0.037634 2.1154e-05
21:29090518 G C 1.574654 -4.1019e-05
21:29097335 C T 0.138886 -1.5847e-05
21:29105843 G A 0.374784 -2.0575e-05
21:29112663 T C 0.139733 -9.3279e-05
21:29118904 C T 0.058722 -1.6073e-04
21:29119761 C T 0.161122 -1.1166e-04
21:29124566 G A 1.614976 -3.8133e-05
21:29125930 G T 1.382311 -4.7541e-05
21:29128955 A C 0.285042 -1.1189e-04
21:29129610 C A 1.590610 -4.4248e-05
21:29143094 G A 1.641104 -2.3633e-05
21:29168645 G A 0.059313 7.5012e-05
21:29173136 A G 1.703809 -1.2240e-05
21:29173889 A G 0.059498 7.4850e-05
21:29174612 G A 0.251468 -8.4989e-05
21:29189579 T G 1.089362 8.3675e-05
21:29201063 G A 0.931479 2.2754e-05
21:29202551 T C 0.020059 -1.0463e-04
21:29205300 C T 0.919165 3.6732e-05
21:29206318 G A 0.056453 -5.8259e-05
21:29216136 A G 0.101563 -1.3187e-05
21:29235503 A G 0.105646 -5.1761e-06
21:29237272 T C 1.271433 1.7088e-04
21:29248545 A G 0.540502 -1.9429e-04
21:29256515 G C 1.941512 4.1671e-05
21:29267292 C T 1.455915 -4.8348e-05
21:29274803 G A 0.752132 -6.1198e-05
21:29278225 C A 0.888745 2.5384e-05
21:29285222 G A 1.936338 9.9340e-05
21:29298170 A T 0.029033 5.0672e-05
21:29305582 T C 0.516889 3.4294e-05
21:29327609 A C 0.345877 2.5736e-05
21:29336448 T C 1.176209 -5.7394e-05
21:29351049 C A 0.141213 2.5294e-05
21:29353800 A G 0.071556 5.0413e-05
21:29355047 T G 0.266551 -4.2483e-05
21:29357172 A G 0.906685 -4.3289e-05
21:29360719 G A 1.257765 -1.2464e-05
21:29361932 A G 0.054324 -5.8157e-05
21:29366034 A G 0.065103 -1.0262e-04
21:29389645 G A 0.094987 1.3977e-05
21:29392856 T C 0.022402 -2.0751e-05
21:29395943 C G 0.290780 -1.0741e-04
21:29395991 C T 0.028748 -3.2181e-05
21:29396230 T C 0.475957 4.8194e-05
21:29406365 T G 1.015190 -1.1883e-04
21:29415800 C T 0.132264 -1.3498e-04
21:29424056 T C 0.434171 -4.3743e-05
21:29424988 T C 0.659420 5.4705e-05
21:29436077 T C 0.671643 -1.4713e-06
21:29437749 G T 1.867908 -2.0032e-05
21:29440312 C T 0.543277 -6.7811e-05
21:29441694 C T 1.206345 -1.1885e-04
21:29446989 C A 1.455554 1.9415e-05
21:29447075 C T 1.809783 -2.7127e-05
21:29447212 A C 1.269388 -9.5679e-06
21:29447435 T C 0.025820 -5.1121e-05
21:29447474 T G 0.093831 -2.3833e-04
21:29448093 C T 0.073159 -5.2352e-06
21:29448824 C A 0.625200 1.8502e-06
21:29448903 G A 0.073867 -2.1123e-05
21:29451723 T G 0.503085 -1.9519e-05
21:29454829 T G 0.043045 6.3578e-05
21:29468904 G A 0.326825 -3.4652e-05
21:29471760 A G 0.145134 -6.3336e-05
21:29472526 C A 0.142320 -5.4071e-05
21:29472908 T C 0.053922 2.5376e-05
21:29474785 T G 0.569438 -9.8590e-05
21:29475196 T C 0.288398 -2.8748e-05
21:29476559 G A 0.027891 1.2926e-05
21:29477272 A G 0.234499 -3.3645e-05
21:29478268 T C 0.103465 6.2404e-05
21:29481346 C T 0.461601 -1.7128e-04
21:29481630 G A 0.494967 -2.6022e-05
21:29482488 T C 0.332615 -1.7553e-05
21:29484455 C A 1.296019 1.1202e-05
21:29485557 T C 0.303789 -1.1473e-05
21:29486944 G A 1.051069 1.2964e-05
21:29488258 T C 0.112615 8.0613e-06
21:29495038 A C 1.504744 -4.2534e-05
21:29495371 C G 0.054071 -5.3068e-05
21:29512469 G A 0.973898 -1.2325e-06
21:29513699 C T 0.214541 -3.2292e-05
21:29517346 C T 0.207803 4.0319e-06
21:29521271 T G 0.114500 4.3746e-05
21:29521885 T C 0.069031 1.2386e-05
21:29524757 C T 1.341064 -1.3436e-05
21:29531827 T C 1.453607 -1.2408e-05
21:29539496 C T 0.099901 1.2245e-05
21:29539778 T C 0.070654 3.8550e-06
21:29543816 T C 0.255470 4.6708e-05
21:29544891 C T 1.968451 2.6151e-06
21:29547488 T C 0.034726 -2.5340e-05
21:29559878 A G 0.358104 4.2008e-05
21:29570428 A G 1.448482 9.4017e-06
21:29577299 C T 0.048534 3.7229e-05
21:29581072 A G 0.066489 -5.2627e-05
21:29587675 C T 0.180026 -2.7262e-05
21:29593693 A G 0.396235 4.3263e-05
21:29613367 C T 0.978487 -3.8750e-05
21:29613809 T C 0.177601 -9.9788e-06
21:29629038 G T 0.068563 1.0280e-05
21:29632917 A G 1.072419 -4.4809e-05
21:29635794 G A 1.770103 6.0970e-06
21:29653191 G A 0.083377 -3.7493e-05
21:29655428 T C 0.040030 -4.4235e-05
21:29655818 C T 0.126084 -2.1499e-05
21:29656166 A G 0.088054 6.7588e-05
21:29667475 G C 0.128434 -2.3484e-05
21:29668350 C T 0.096279 -2.2806e-05
21:29670924 C T 0.104857 1.2716e-05
21:29678030 T C 0.775576 1.3582e-04
21:29682079 A G 0.102894 -3.8061e-05
21:29692597 C T 0.021922 -1.2229e-05
21:29729048 T C 0.074844 -6.9471e-05
21:29729869 C T 0.119531 -7.4706e-05
21:29739928 A G 0.247261 4.7470e-05
21:29740622 G A 0.366471 -5.0121e-06
21:29743564 A G 0.023830 3.4173e-05
21:29751778 C T 0.029790 8.6148e-06
21:29770412 G A 1.011970 -3.0893e-05
21:29777369 C A 0.095451 -2.0619e-05
21:29784148 A G 0.031649 3.9428e-05
21:29786180 A G 0.121884 -4.8572e-05
21:29789333 T C 1.818238 3.0694e-05
21:29795538 A G 0.029962 -6.0660e-06
21:29798099 C T 0.397582 3.3589e-05
21:29800809 A G 1.324260 -6.2942e-07
21:29803501 C T 0.178731 -2.7534e-06
21:29803555 T C 1.287301 2.1204e-06
21:29803882 T C 0.299521 -1.9957e-04
21:29804023 A G 1.748396 6.5112e-05
21:29807465 T C 0.062260 -7.8082e-06
21:29808497 G A 1.424463 1.8561e-05
21:29815683 T C 0.054808 -2.2967e-05
21:29817527 T C 0.177468 -3.6033e-05
21:29818763 A G 0.054960 3.3735e-05
21:29824695 C T 0.086983 9.3557e-06
21:29827623 A G 1.457719 3.5641e-05
21:29829787 G C 0.101991 4.1974e-05
21:29838199 C T 1.800234 -4.5661e-06
21:29839191 T G 0.030377 -5.5028e-05
21:29840396 C T 1.634015 2.4607e-05
21:29865680 G A 1.805407 1.1836e-05
21:29872274 A G 0.052461 3.1055e-05
21:29873692 C T 0.174177 -5.9569e-05
21:29876819 A C 0.111956 -5.4753e-05
21:29879760 G C 0.027664 -1.8416e-05
21:29898407 T C 0.033759 -8.6389e-06
21:29908379 A G 0.113280 1.9115e-05
21:29920164 T C 1.906341 2.2388e-05
21:29923340 T G 1.297811 1.7840e-05
21:29925971 G A 0.229650 8.4810e-06
21:29934244 T C 0.037342 5.1443e-05
21:29948426 T C 1.521352 2.7655e-05
21:29955753 T C 0.101511 3.8123e-05
21:29958771 A G 1.534618 3.2336e-05
21:29958893 A C 1.102585 -2.7871e-05
21:29961801 A C 0.920239 -4.2178e-06
21:29966583 T C 0.027115 -3.8704e-05
21:29973801 T C 0.259323 -2.3101e-05
21:29973840 A G 0.053694 6.8925e-05
21:29974297 C T 0.243237 -5.1241e-05
21:29978255 T G 0.078151 3.8854e-06
21:29986066 C T 0.159594 -4.2586e-05
21:29987621 G T 0.163901 -1.1964e-05
21:29989702 A T 0.089349 1.5084e-05
21:29997493 T G 0.148545 -5.2383e-05
21:29998134 T C 0.172801 5.4823e-05
21:30004941 T C 0.607355 -1.8733e-05
21:30009323 T C 0.185943 -5.3634e-06
21:30013823 T C 0.033805 -1.0207e-04
21:30016310 G A 0.047544 1.0478e-04
21:30016808 A T 0.064272 3.7977e-05
21:30027050 G A 0.022029 -9.3245e-05
21:30027124 C T 0.040871 -5.3332e-07
21:30031411 G T 0.060128 1.0710e-04
21:30043331 G A 0.316808 -8.4134e-05
21:30048319 G A 0.729051 2.8384e-05
21:30062587 G A 0.049189 -1.3826e-05
21:30062618 G C 0.039650 -6.3878e-05
21:30080833 T C 0.444343 4.5852e-06
21:30085640 G C 0.248112 1.5061e-05
21:30100053 T G 0.648079 -4.3854e-05
21:30106157 A G 0.105302 -1.1443e-04
21:30118948 C T 0.276470 -5.1320e-06
21:30121533 C G 0.269336 8.4092e-06
21:30128248 G A 0.036122 -9.2480e-05
21:30134378 T C 0.726555 -5.5797e-05
21:30140178 G A 0.620513 -6.9121e-05
21:30141021 A G 0.362304 -9.1892e-05
21:30148448 T C 0.065262 2.5241e-05
21:30154075 C T 0.173300 2.7820e-07
21:30165735 A G 0.673838 -1.9418e-05
21:30167931 C A 0.021010 -6.9977e-05
21:30169586 A G 0.040896 -7.3023e-05
21:30178470 A G 0.169740 3.9751e-05
21:30206089 A G 0.059852 4.7049e-05
21:30221981 A G 0.020844 -7.4508e-05
21:30233914 C A 0.160304 -3.2587e-05
21:30245824 C T 0.329187 2.5034e-05
21:30251113 C G 1.279141 1.3760e-05
21:30255674 C T 0.129126 -2.6135e-05
21:30264959 C T 1.775959 6.0338e-05
21:30271636 A C 1.518408 3.2315e-05
21:30277102 A G 0.513731 1.3995e-05
21:30285565 T C 0.082027 1.4764e-05
21:30289187 A G 0.071384 1.1798e-05
21:30294244 C T 0.025249 1.5593e-05
21:30294415 G C 0.755851 -9.9581e-06
21:30318134 G A 0.174855 -5.8039e-05
21:30332911 T C 0.223665 2.7905e-05
21:30334479 A C 0.086970 2.7894e-05
21:30339120 A C 0.299959 -2.2340e-05
21:30339234 C T 0.214083 -4.1222e-05
21:30340565 C T 0.037349 5.5667e-05
21:30341891 G A 1.068953 -1.9283e-05
21:30378536 C A 0.049193 -1.0023e-04
21:30379968 G A 0.036758 4.3520e-06
21:30399299 A G 1.785394 3.7109e-05
21:30408670 T A 0.478554 1.6995e-05
21:30424401 A G 0.119340 1.2835e-05
21:30432557 A G 0.232659 -9.7927e-06
21:30435561 A G 0.049111 -2.2761e-06
21:30453009 G A 0.026677 -1.9512e-07
21:30458754 C T 0.279518 -4.1922e-06
21:30462666 A G 0.529535 3.2068e-05
21:30479858 G T 1.000477 -2.1286e-05
21:30491727 G A 0.037242 -1.0153e-04
21:30505980 A G 0.024379 1.1443e-04
21:30531951 G T 0.974310 6.5479e-06
21:30532786 A G 0.261053 -4.0290e-05
21:30543799 T C 0.212042 1.1236e-05
21:30557510 C T 1.762541 3.4117e-05
21:30567002 G T 0.103085 -8.6694e-05
21:30576166 T C 0.090969 -4.6508e-06
21:30582732 G A 1.580678 6.3382e-05
21:30584546 C T 0.027728 -1.7561e-04
21:30594334 C T 1.254366 2.5985e-05
21:30598750 A C 0.111518 6.6192e-05
21:30608401 C T 0.079855 7.4494e-05
21:30678752 C T 0.110778 5.9563e-06
21:30683919 C G 0.031399 9.7456e-06
21:30689800 A G 0.047093 1.2148e-05
21:30694006 C A 0.250092 -1.9657e-05
21:30699557 C G 0.038845 -2.3408e-05
21:30713598 G A 0.128944 3.1106e-05
21:30715785 A G 0.239157 -4.2561e-05
21:30717737 C T 0.972236 4.7568e-06
21:30722531 A G 1.228449 -5.0129e-06
21:30744019 C T 0.035307 1.1485e-04
21:30745615 A G 0.177234 5.0771e-05
21:30751255 T C 0.026083 -1.4835e-05
21:30751296 A C 0.029312 -6.7601e-06
21:30752554 G A 0.681855 -4.3871e-05
21:30758760 A G 0.029679 2.5050e-05
21:30766828 T C 0.081433 -9.4578e-05
21:30771918 T C 0.038017 2.8809e-06
21:30774793 A G 0.290005 -1.1418e-05
21:30784710 A G 0.167458 4.3511e-07
21:30786567 T C 0.048670 -1.3126e-04
21:30790390 A G 0.029225 3.4145e-05
21:30807210 T G 0.137266 -6.6812e-05
21:30825601 A G 1.819997 -3.9772e-08
21:30832471 C T 0.256216 -3.9303e-05
21:30833979 T C 0.751791 1.8551e-05
21:30844467 G A 0.124312 7.5711e-05
21:30859694 C T 1.949249 -1.0257e-05
21:30860437 A G 0.055486 -1.5496e-04
21:30862991 G A 0.065652 -7.9225e-05
21:30868368 G T 0.196709 -1.3678e-05
21:30869371 T C 0.044330 -1.9684e-05
21:30869451 T C 1.818562 1.1900e-05
21:30873877 T C 1.834067 7.7433e-06
21:30882269 C T 0.060790 -8.6269e-05
21:30886765 C G 0.022548 9.4033e-06
21:30898633 A G 0.025317 5.6816e-05
21:30900129 A G 0.095701 -1.5380e-04
21:30910628 A G 0.067836 -1.9261e-05
21:30916471 T G 0.084094 2.6490e-05
21:30916476 C A 1.417134 1.1555e-05
21:30923805 C T 1.535968 -1.5856e-05
21:30925928 G A 0.089119 -4.2105e-05
21:30931293 C T 0.140703 -3.8799e-05
21:30933893 T C 0.107778 -9.9941e-06
21:30940467 A G 0.135348 -3.4079e-05
21:30952639 G A 0.043847 2.4594e-05
21:30957383 T C 1.873192 3.8485e-05
21:30957507 A C 0.502257 -3.1093e-05
21:30963745 C T 0.308483 -1.0381e-04
21:30967508 A C 0.708759 -5.0102e-05
21:30969450 A G 0.090576 4.5066e-05
21:30972607 A G 0.028410 6.3798e-05
21:30974408 T C 0.079105 -9.9314e-05
21:30978632 A G 0.292368 -9.3546e-05
21:30985945 G A 0.768841 -3.6670e-05
21:30997263 C G 0.030685 1.1775e-04
21:30997659 A G 0.051276 -3.7910e-05
21:31002393 A G 0.052098 -4.1233e-05
21:31007346 T C 0.238926 -5.0578e-05
21:31007951 C T 0.058388 -3.0860e-05
21:31017340 T C 0.724942 -3.4430e-05
21:31019579 T G 0.137899 -5.7242e-06
21:31046457 C T 0.037849 -7.5089e-05
21:31050258 T C 0.099434 1.1320e-04
21:31050817 A G 0.139275 -2.1684e-04
21:31065438 T C 0.077473 4.2242e-05
21:31076610 C T 0.143329 1.6006e-04
21:31100797 A G 0.139584 1.8509e-05
21:31105139 G A 0.095075 5.1884e-05
21:31107121 C T 0.135780 1.0765e-05
21:31116200 T C 0.089206 -1.2919e-06
21:31124556 G C 0.043246 -4.2532e-05
21:31128084 G A 0.043133 -3.9754e-05
21:31133248 G A 0.241325 5.3033e-05
21:31146169 C A 1.588526 1.0620e-05
21:31149627 G A 0.093721 -2.7239e-04
21:31150917 T C 0.074996 6.9866e-06
21:31151161 T C 1.012103 -1.9169e-05
21:31161917 A G 0.169191 -1.0761e-06
21:31169593 A G 0.033645 -1.8970e-06
21:31176283 C A 0.045613 6.2138e-06
21:31177511 G A 0.329074 3.5812e-06
21:31184827 G A 0.450345 3.3459e-05
21:31186819 A G 0.056025 7.0751e-05
21:31186996 A C 1.759334 5.8843e-06
21:31190218 A G 0.088989 6.8091e-05
21:31195150 C T 0.618300 -6.8102e-05
21:31196254 G A 1.790363 1.1664e-05
21:31196650 T C 0.476895 -1.2722e-05
21:31197452 A G 0.066087 5.7660e-05
21:31199280 A G 0.078242 -1.0020e-04
21:31201556 C T 0.067116 5.0423e-05
21:31201813 A G 0.196164 -1.0915e-05
21:31209121 A G 0.837501 -3.1581e-05
21:31209454 G T 0.198698 3.0640e-05
21:31209586 A G 0.042798 -3.1426e-05
21:31210998 T C 0.761057 1.8770e-07
21:31227243 G A 0.086068 2.8703e-06
21:31233994 C T 0.515620 -1.6835e-05
21:31240416 C A 0.209926 -1.1528e-05
21:31241199 T C 0.057609 -3.3129e-04
21:31241412 A G 0.155790 -2.9964e-05
21:31245581 C T 0.147286 -3.2512e-05
21:31250621 T C 1.465279 4.6646e-06
21:31252105 G C 0.030669 -4.4897e-05
21:31259893 A G 0.060894 -2.3863e-05
21:31266019 T C 0.418248 -2.2685e-05
21:31267040 C A 1.922349 -2.6225e-05
21:31268365 A G 0.108236 6.3142e-05
21:31282182 T C 0.102429 3.3588e-06
21:31289643 A C 0.033464 -2.1004e-04
21:31290856 C T 0.318356 1.3559e-04
21:31305974 T C 1.752946 2.7343e-05
21:31309213 T C 0.057430 2.1043e-04
21:31316762 T C 0.021049 -1.9293e-06
21:31317009 G A 0.409348 1.0144e-05
21:31319562 A G 1.523524 -7.3597e-05
21:31325260 A C 0.026800 -4.2887e-05
21:31325984 A G 0.046142 -5.4731e-05
21:31333969 T G 0.042201 6.6797e-06
21:31339218 T C 0.057930 1.8150e-05
21:31349626 C T 0.055188 1.2797e-05
21:31350941 C T 1.843574 -2.8663e-05
21:31351431 A C 0.106568 -1.4290e-05
21:31365623 T C 1.610928 -2.9219e-05
21:31376443 C T 0.026440 1.0369e-04
21:31378176 A G 0.201519 -3.0408e-05
21:31379990 G A 0.143543 9.3050e-05
21:31382068 T C 0.272286 -9.1312e-06
21:31384240 T C 0.127259 2.1804e-05
21:31384297 G A 1.512881 2.4981e-05
21:31393087 G T 0.056914 -4.6809e-06
21:31398190 C T 0.031679 -2.1116e-05
21:31400469 A G 1.701488 1.9646e-04
21:31402104 G A 1.921612 1.7409e-05
21:31407742 A G 0.061604 2.1025e-05
21:31409225 T C 0.109236 1.9994e-05
21:31416460 A G 0.130427 -1.0488e-05
21:31417314 T C 0.105649 -1.5728e-05
21:31418375 T G 0.160720 4.6215e-05
21:31418927 T C 0.053123 -8.3362e-06
21:31424402 T C 0.225602 -1.8696e-05
21:31425131 T C 0.032597 -5.7167e-05
21:31434180 A G 0.182801 -8.0598e-05
21:31447366 C G 0.128567 -4.1519e-05
21:31450932 A G 0.076399 2.7706e-06
21:31456328 A G 0.084273 3.5063e-05
21:31460445 T C 0.606050 -3.3249e-04
21:31471320 C A 0.176757 -1.7693e-04
21:31483152 C T 0.400656 5.4380e-04
21:31484643 G C 0.122920 -1.2124e-05
21:31488234 G A 0.297496 -6.0333e-05
21:31490476 G A 0.040871 -4.5353e-06
21:31496400 G A 0.097772 -6.5218e-05
21:31497778 T C 1.261799 7.8665e-06
21:31499377 G T 0.036612 -8.2929e-05
21:31502949 A G 0.117295 -9.3928e-05
21:31509043 G A 0.113673 1.6521e-04
21:31510097 G A 0.118136 -9.0061e-05
21:31513118 A C 0.024492 -3.1462e-04
21:31524750 G C 1.871192 -5.1001e-05
21:31528084 A G 0.024888 -5.8537e-05
21:31532639 C T 0.082033 1.4934e-05
21:31535590 T G 0.138071 3.9139e-06
21:31536513 A G 0.167117 2.2079e-05
21:31538692 T C 0.156867 -1.3850e-05
21:31543624 T G 0.244843 -5.0772e-05
21:31545508 G A 0.021750 6.1009e-05
21:31548463 T C 0.030692 -5.2661e-05
21:31549852 G T 0.560694 1.8459e-05
21:31553418 T G 0.235917 -1.0237e-05
21:31558316 A G 1.635200 -7.5683e-07
21:31558445 A G 0.034843 -3.2764e-05
21:31559115 C T 0.020468 7.9373e-05
21:31560384 A G 1.120044 -1.9433e-05
21:31560619 T C 0.106652 -6.5692e-05
21:31562315 T G 0.068829 2.7958e-05
21:31563267 G C 1.866652 -4.0368e-06
21:31570432 A C 0.233649 -1.2757e-05
21:31579024 C T 0.020416 -4.5557e-08
21:31582433 T G 0.166861 -3.3161e-05
21:31584389 A G 0.378698 -5.7651e-05
21:31584566 A T 0.225593 4.9921e-05
21:31585079 C G 0.074123 8.2481e-05
21:31587353 A T 0.069141 2.8947e-05
21:31587793 G A 0.470134 -1.1142e-04
21:31587859 C T 0.087996 -8.7373e-05
21:31593833 C G 0.156637 -1.2609e-05
21:31595279 A G 0.108876 1.5570e-06
21:31599912 C T 0.129236 6.5223e-05
21:31603030 T C 0.059784 7.2086e-05
21:31609374 A G 0.109843 -1.3514e-04
21:31615371 A G 0.082575 2.9319e-05
21:31617443 G A 1.478953 4.1572e-05
21:31621187 G A 1.274363 2.1334e-05
21:31622031 A G 0.035655 -5.7200e-05
21:31631140 C T 0.222224 2.5699e-05
21:31636659 T C 0.031438 1.1146e-06
21:31638959 A G 0.204849 2.4510e-05
21:31639591 A G 0.077126 5.2688e-05
21:31642387 C T 0.117461 2.6809e-05
21:31645683 A G 1.933426 -7.2393e-06
21:31646807 T C 0.941456 -3.5890e-05
21:31649443 T A 0.022922 8.7411e-06
21:31651711 T C 0.070946 4.9440e-05
21:31654638 T C 0.034080 1.8354e-05
21:31654809 T C 0.080079 -1.4947e-04
21:31660154 G A 0.332917 1.0427e-04
21:31661691 G A 0.571532 1.4764e-04
21:31664555 G A 0.076084 1.2324e-04
21:31669222 C A 0.103364 -8.0139e-06
21:31670968 T C 0.058131 2.5618e-05
21:31671688 C T 0.025411 -4.2329e-06
21:31673652 A G 0.111008 3.5077e-05
21:31674147 T C 1.587582 9.0437e-06
21:31679854 A G 0.081511 -6.7055e-05
21:31690396 C T 0.029712 -3.9766e-05
21:31691792 T G 0.033652 2.3675e-05
21:31693803 T C 0.115721 -1.1247e-04
21:31696043 T C 0.323244 -1.7760e-05
21:31699557 G A 0.034009 2.2997e-05
21:31706993 G A 0.194606 -2.7254e-05
21:31707423 T C 0.364654 -6.4258e-05
21:31712870 G A 0.109129 3.5164e-05
21:31718195 T C 0.094283 2.9245e-05
21:31718266 T G 0.022146 2.3365e-05
21:31728014 A G 0.042084 -9.3579e-05
21:31736117 G A 0.082514 2.3035e-05
21:31738687 C T 1.580347 -6.3864e-06
21:31742594 T C 0.071890 1.3609e-05
21:31743423 G A 0.041864 8.5243e-05
21:31744127 T A 0.980818 9.7514e-06
21:31744310 C G 0.207975 2.9761e-05
21:31752930 A G 0.069242 3.9807e-05
21:31753700 G T 0.142803 -4.5974e-06
21:31754244 C G 0.142953 4.0906e-05
21:31759106 G A 1.317986 -6.3147e-06
21:31761813 T C 0.620228 -1.2391e-04
21:31763689 C T 0.094383 6.8717e-05
21:31780503 A G 0.032006 4.1970e-05
21:31793902 C T 0.222775 9.2277e-06
21:31795939 G A 0.129311 -7.6074e-06
21:31796227 G A 0.040643 2.6800e-05
21:31798743 T C 0.028030 9.4043e-06
21:31803054 A G 0.062698 -6.1960e-05
21:31807449 T C 0.075448 5.4122e-05
21:31809370 T C 0.022691 -5.8389e-05
21:31812601 T C 0.102455 3.4194e-05
21:31812828 T C 0.096912 -5.9895e-06
21:31813237 A G 0.033688 -2.5732e-05
21:31814997 C A 0.054814 -2.1327e-05
21:31816723 A G 0.848952 -8.5937e-05
21:31818526 C A 1.144647 -2.5333e-05
21:31827574 C A 0.026261 -9.0585e-05
21:31837096 G A 0.025661 -5.2062e-05
21:31838019 C T 0.055788 6.0375e-05
21:31840659 A G 0.051234 1.3681e-05
21:31844436 C T 0.087642 -2.9673e-05
21:31845639 T A 0.025057 7.3381e-06
21:31864307 G T 0.154887 -5.1184e-05
21:31873179 G A 1.126958 -6.4368e-06
21:31874240 C T 0.048135 -4.7521e-05
21:31888862 C T 1.178299 -2.8526e-05
21:31892741 A G 0.052364 -2.2784e-05
21:31898564 G A 0.033798 -3.5975e-05
21:31901401 A G 0.030617 -1.2197e-04
21:31903897 G A 0.049397 1.4880e-06
21:31928993 G A 1.776549 2.5058e-05
21:31930781 T C 0.059868 -7.3847e-05
21:31932696 G A 1.192648 -2.7281e-05
21:31934052 A G 0.084678 8.3094e-05
21:31934274 C T 0.023162 1.3073e-05
21:31945134 C T 0.697671 7.2785e-05
21:31946279 G A 0.037524 2.4759e-05
21:31955325 A G 0.051189 1.7971e-05
21:31955670 A G 0.054246 6.5389e-05
21:31967554 T G 0.600224 4.1966e-05
21:31971443 T G 0.047122 -5.8393e-05
21:31972620 T C 0.078791 -2.7067e-05
21:31973525 G A 0.099531 -7.1846e-05
21:31974876 G T 0.074484 5.6114e-05
21:31986097 A G 0.089018 3.7854e-05
21:31988796 T A 0.114708 1.1293e-04
21:32008332 C T 1.181077 -1.4529e-05
21:32016181 C G 0.024256 -4.4932e-05
21:32016293 C A 0.079131 -9.3795e-05
21:32018461 G T 0.086541 3.3814e-05
21:32026037 A G 0.937711 -3.7273e-05
21:32039417 A G 0.027748 4.7291e-05
21:32050287 T C 1.149522 -6.7942e-05
21:32057002 A G 0.027310 -1.5849e-05
21:32068381 C T 0.091150 -5.9078e-05
21:32080765 G A 0.102806 -1.0422e-04
21:32084674 G A 0.030218 -1.7055e-04
21:32086967 A G 0.039309 3.5469e-06
21:32089609 G A 0.094325 7.9136e-05
21:32090908 T C 0.095867 1.1999e-04
21:32093859 G A 0.094601 1.8766e-04
21:32097448 T C 0.057817 1.0569e-05
21:32112008 A G 1.133816 -7.8660e-05
21:32119495 G C 0.093091 1.3270e-04
21:32136238 A C 0.093880 1.2663e-04
21:32171107 T C 0.053636 1.1688e-05
21:32172439 A G 0.058248 1.1620e-05
21:32173004 C T 0.176725 7.6844e-05
21:32177910 A G 0.119918 4.7514e-05
21:32183695 C T 1.249300 -7.5804e-06
21:32189912 A C 0.053954 -7.5416e-06
21:32191492 T C 0.028527 3.0762e-05
21:32193963 T C 0.039598 8.6012e-05
21:32194470 A G 0.025710 -5.6460e-05
21:32194917 G C 0.240293 -3.0885e-05
21:32196714 A G 0.967835 -5.5352e-06
21:32199507 A G 0.052584 2.4397e-07
21:32201835 C A 0.855106 4.2455e-05
21:32202099 A G 0.036638 -1.2771e-05
21:32202309 G A 0.968630 3.9529e-05
21:32205463 C T 0.038641 7.1533e-05
21:32208480 T C 0.363846 -1.0971e-06
21:32210076 T G 0.466931 9.1690e-06
21:32211778 C G 0.847566 2.1067e-06
21:32216253 A G 0.772706 2.6478e-05
21:32217896 C T 1.208371 -2.7471e-05
21:32219120 T C 0.022535 -2.1036e-05
21:32220089 T C 0.772148 -2.2083e-05
21:32226726 C T 0.147620 1.1369e-05
21:32227792 G A 0.316873 1.0283e-05
21:32227847 A G 0.042240 -3.7808e-05
21:32246676 A G 1.911738 1.1952e-05
21:32251674 T C 0.324309 -8.9666e-05
21:32253513 T A 0.172333 -1.3249e-04
21:32253629 T C 0.436920 -3.4486e-07
21:32258219 C G 1.262815 -2.7066e-05
21:32271220 A G 0.236761 -1.2256e-04
21:32272925 G A 0.096671 9.8630e-05
21:32273325 A G 1.330976 3.9056e-06
21:32277032 C T 0.532190 9.1411e-05
21:32278816 T C 0.277255 -7.1690e-05
21:32280298 C T 0.182697 -1.6547e-05
21:32281588 C A 0.552232 -5.9230e-05
21:32282175 C T 0.061410 6.0872e-05
21:32284450 G A 0.104789 7.4185e-05
21:32287614 T C 0.153365 -7.8840e-05
21:32287765 C T 0.088112 -5.2802e-05
21:32289358 A G 0.029270 7.8325e-05
21:32289793 A G 0.227975 -4.7932e-05
21:32289896 A G 0.065392 -3.2081e-07
21:32295397 T C 1.680394 -7.9820e-06
21:32297382 G C 0.036547 -4.6263e-05
21:32299153 G C 0.044905 1.4526e-05
21:32303643 C T 0.026015 -5.0406e-05
21:32303755 A G 0.026394 -4.7295e-05
21:32305275 T G 0.167822 -2.7262e-06
21:32307443 C T 0.088687 -7.8534e-05
21:32319206 A G 0.380298 6.7948e-06
21:32331956 T C 0.040361 -1.2225e-05
21:32339755 C T 0.022321 -6.2173e-05
21:32340899 G T 0.178955 2.8604e-05
21:32345622 A G 0.243396 -1.1701e-05
21:32345840 T C 0.113312 -8.7386e-05
21:32365719 T C 0.060374 -5.6481e-05
21:32375769 A G 1.768276 2.0215e-06
21:32382021 T C 0.072127 -2.6847e-05
21:32385451 C T 0.043513 5.9130e-05
21:32385771 A G 0.058430 5.5584e-05
21:32389185 T C 0.039709 8.0727e-05
21:32392934 A G 0.057888 2.7361e-05
21:32400325 G A 0.075574 -2.7217e-05
21:32402291 A G 0.266827 8.2690e-05
21:32404339 T C 0.042571 -2.6580e-05
21:32409253 C T 0.036625 -3.6044e-05
21:32411057 G A 0.078080 -9.1287e-05
21:32429190 C T 0.150655 5.1719e-05
21:32434600 T C 0.020348 9.5151e-05
21:32435812 G A 1.224947 1.0018e-06
21:32440059 T C 0.077398 3.6080e-05
21:32440540 C T 1.925883 5.9205e-05
21:32442278 G T 0.031581 8.4982e-05
21:32444737 A G 0.067645 -7.9823e-05
21:32450388 A G 0.155030 -1.5558e-04
21:32454291 C T 0.258716 -8.8282e-05
21:32455630 G T 0.750645 -8.1649e-06
21:32457256 A G 0.065074 -1.6613e-05
21:32457317 C T 0.148464 -5.5299e-06
21:32458336 A G 0.929963 -1.0149e-05
21:32459264 A G 0.060222 -9.8690e-05
21:32460459 A C 1.029965 -1.8940e-05
21:32462099 C T 0.182129 -2.4375e-05
21:32469918 G A 1.159837 -1.0373e-04
21:32472724 A G 0.060001 3.6901e-05
21:32473934 T A 0.198582 -2.7606e-04
21:32487749 T C 1.032052 -1.1903e-04
21:32487917 T C 0.846070 -3.1749e-05
21:32490970 T C 0.025028 -6.1531e-05
21:32491083 C T 0.039699 1.0823e-04
21:32492492 C T 0.949421 -6.9893e-05
21:32493056 C T 0.031594 2.8809e-06
21:32494610 C T 1.945387 -1.4662e-05
21:32495866 A G 1.105308 -8.1274e-05
21:32496546 C T 0.032652 5.3427e-05
21:32497674 C A 0.059056 -3.6569e-04
21:32499501 T G 0.059475 3.2577e-05
21:32502293 T C 1.072517 -8.3892e-06
21:32510969 T C 1.411548 -1.9755e-04
21:32511177 G A 0.327454 -9.1028e-05
21:32513180 T C 0.210591 -3.4553e-05
21:32514576 C T 0.151450 -2.8635e-05
21:32516591 A G 0.076058 -2.1376e-04
21:32519607 A G 0.049615 -1.3004e-04
21:32520496 A G 0.755559 6.3257e-07
21:32521999 T C 0.040098 5.8591e-05
21:32523782 T A 0.778461 -2.8716e-05
21:32525345 A G 0.870774 2.6194e-05
21:32526841 G C 0.424051 -6.2616e-07
21:32528250 C T 1.846693 2.3979e-05
21:32529120 A G 0.033577 3.7284e-05
21:32541049 G A 1.819017 3.9539e-05
21:32548582 C T 0.128636 3.2292e-06
21:32549166 T C 0.067323 -1.9890e-05
21:32550563 T C 0.059988 3.7349e-05
21:32554394 A G 0.188763 4.4095e-06
21:32559621 T A 0.049313 2.8358e-05
21:32567801 A G 0.145355 -2.8029e-05
21:32570602 G T 0.143810 -3.5075e-06
21:32579225 C T 0.143277 -2.7118e-05
21:32579964 T C 0.037904 -7.6018e-06
21:32581714 A G 0.047518 -2.3830e-06
21:32600913 T C 0.196878 2.4122e-05
21:32602406 C A 1.069008 1.3490e-05
21:32603457 A G 0.042237 9.0616e-05
21:32612905 T C 0.053224 -2.7848e-05
21:32613152 T C 0.038488 -2.7182e-05
21:32619108 C T 0.027310 -1.0102e-04
21:32621080 T G 0.169360 -2.0516e-05
21:32625192 C T 0.075366 -3.6423e-05
21:32625882 C T 0.181317 -3.6006e-05
21:32628094 C T 1.834743 4.3847e-05
21:32636072 A G 0.198744 1.3112e-05
21:32638550 T C 0.197585 1.3836e-05
21:32638963 A G 0.031039 -2.1143e-05
21:32639197 T C 0.024901 5.5598e-05
21:32640336 G A 0.037245 4.7347e-05
21:32644046 A G 0.129629 -4.4943e-05
21:32648683 T C 0.021347 6.8257e-05
21:32655680 G A 0.073993 -1.7799e-06
21:32658240 C T 0.729278 -4.1807e-06
21:32666803 C T 0.485574 1.5551e-06
21:32667896 A G 1.177692 -4.6352e-05
21:32669433 A G 0.053487 2.2586e-05
21:32676360 A G 1.067794 7.2292e-05
21:32688974 A C 0.025362 -3.8713e-05
21:32690793 T C 0.056038 -3.4093e-05
21:32694727 T C 0.068304 3.2214e-05
21:32699583 T C 0.348091 -4.9739e-05
21:32701511 G C 0.045132 6.3076e-05
21:32701955 G A 0.332040 1.0818e-04
21:32704615 A G 0.372908 6.9268e-05
21:32708603 C T 0.123069 -2.3045e-05
21:32715446 T C 0.441929 5.3035e-05
21:32718685 C T 0.037920 4.6404e-05
21:32720902 A G 0.181434 -4.3131e-06
21:32725899 A G 1.514582 -7.1964e-05
21:32730493 G A 0.033321 -1.0644e-05
21:32734752 A G 1.252234 9.0035e-05
21:32735104 T C 0.417917 1.0531e-05
21:32740743 T C 0.256132 -1.3074e-05
21:32741108 A G 0.280618 7.4794e-06
21:32746630 C T 0.110904 1.8831e-05
21:32747183 C T 0.299154 2.6502e-05
21:32751747 G A 1.909203 -2.3054e-05
21:32752268 G T 0.049235 -5.9469e-05
21:32754559 G A 0.351690 -7.2716e-07
21:32754880 T C 1.218212 2.0978e-05
21:32755928 A G 0.062513 -2.3144e-06
21:32757372 T C 0.023791 3.3276e-05
21:32762807 T C 0.531041 1.3867e-05
21:32763282 G A 0.045960 2.3803e-05
21:32765026 C A 0.210633 -1.6006e-05
21:32765122 A G 0.205394 4.8328e-06
21:32766108 A G 0.036729 -4.4884e-05
21:32766747 C A 1.413356 2.4302e-05
21:32769461 C T 0.040390 -4.3153e-05
21:32769569 T C 0.046508 -1.0546e-05
21:32770150 A G 0.083744 -7.5637e-05
21:32775818 T C 0.171330 -2.7220e-04
21:32780886 G T 0.034402 -1.3502e-05
21:32782800 C G 0.039949 -8.8327e-05
21:32786147 C T 0.248988 -6.9021e-05
21:32787070 C T 0.070118 -3.2605e-05
21:32787180 G A 0.277992 -3.1620e-05
21:32791720 A G 0.106561 -1.9834e-05
21:32792741 C T 0.061273 -9.4668e-06
21:32796663 C T 0.146779 -7.2450e-05
21:32798879 G A 0.080709 -1.0287e-05
21:32803607 T C 0.055415 2.3129e-05
21:32804223 C T 0.053529 -6.5562e-05
21:32810899 A C 0.642798 -7.1156e-06
21:32810944 C T 0.243243 -5.9945e-06
21:32812725 T C 0.231662 -1.2867e-05
21:32815314 A G 0.058206 4.3875e-06
21:32815496 C A 0.053854 -1.7220e-05
21:32817507 G A 0.563424 -5.2267e-06
21:32817549 C T 0.046765 -2.4290e-04
21:32819411 G A 1.507613 2.4434e-06
21:32823415 A G 0.546000 -1.2000e-05
21:32828301 C T 0.355816 1.7353e-06
21:32834757 A G 0.119483 -7.3498e-05
21:32840515 G A 1.393362 4.0292e-05
21:32845326 G C 0.157688 -5.1991e-05
21:32846040 T C 0.040848 1.3121e-04
21:32856171 A G 0.209504 5.0564e-05
21:32860300 T C 0.023580 -2.2107e-05
21:32862744 C T 0.040121 3.1900e-05
21:32865315 A G 0.083659 -2.9152e-05
21:32865631 T C 0.460238 3.8696e-05
21:32866022 A G 0.080151 -5.9235e-06
21:32874914 A G 0.485691 1.7151e-05
21:32881007 T C 0.116084 7.9300e-06
21:32882643 G A 0.026083 -1.0556e-05
21:32884848 A G 0.077233 8.2987e-05
21:32889549 G A 0.059050 -4.0495e-05
21:32893623 T C 0.103867 6.7532e-05
21:32902748 A G 0.134666 -5.7921e-05
21:32909236 T C 0.100579 3.3726e-05
21:32912092 A C 0.189575 -4.5533e-05
21:32917995 C T 0.160214 5.4466e-06
21:32918294 T C 0.345799 -2.8664e-05
21:32926897 T C 0.551242 -6.2926e-06
21:32935637 G A 0.164319 9.7394e-05
21:32936076 T C 0.202029 -2.8905e-05
21:32936974 G T 0.373687 3.3989e-05
21:32938242 G C 0.365715 -5.9426e-05
21:32938973 T C 0.426031 -2.7127e-05
21:32939243 C A 0.097480 5.3328e-05
21:32939392 T C 0.091436 -4.8710e-05
21:32955814 T C 1.240186 -3.7974e-05
21:32964103 T C 0.261121 1.7739e-05
21:32965360 A G 0.486821 -1.6128e-05
21:32965886 G A 0.124085 4.8436e-05
21:32971876 T C 0.268722 8.8839e-06
21:32977767 G T 0.402834 -1.7733e-05
21:32990129 G T 0.956231 2.3842e-05
21:32991136 T G 0.045418 1.9721e-05
21:32996943 G A 0.023989 -2.6640e-05
21:33005623 C A 0.038027 -4.3453e-06
21:33016364 C T 0.114883 4.0507e-05
21:33023305 A G 0.020792 3.0260e-05
21:33025667 T C 1.631750 1.5556e-06
21:33028127 G A 0.046395 3.9112e-05
21:33029374 A C 0.023726 1.1102e-05
21:33037958 T C 0.028322 4.7108e-05
21:33038865 C A 0.089174 -4.5861e-05
21:33040371 T C 0.599426 2.8403e-05
21:33042003 G T 0.117214 6.3866e-06
21:33042133 C T 0.028189 2.2917e-05
21:33043302 C T 0.102264 -3.9823e-05
21:33057606 A G 0.029601 -2.1032e-05
21:33058677 T C 1.932368 -1.9775e-05
21:33074633 G A 0.070501 3.9414e-05
21:33082342 C T 0.120109 1.6903e-04
21:33083774 C T 0.024703 -3.1423e-06
21:33084042 C A 0.073292 3.8787e-05
21:33087421 C T 0.537393 1.1817e-05
21:33098074 T C 0.209987 4.6236e-05
21:33102093 C T 0.092121 -2.1296e-05
21:33106720 G T 0.142469 -9.8378e-05
21:33118577 A C 0.075405 3.4112e-05
21:33124238 C T 1.860478 5.7546e-05
21:33134159 G T 0.581324 4.3061e-05
21:33145550 T C 0.171976 -9.2482e-06
21:33151762 T C 0.556065 1.4336e-05
21:33155256 C G 0.310722 4.1691e-05
21:33163612 A G 0.259524 -1.0906e-05
21:33164508 A G 0.098278 6.1128e-05
21:33171449 A G 0.442850 -2.9606e-05
21:33179371 A G 0.705140 -3.2746e-05
21:33179773 A G 1.206332 1.4541e-05
21:33182482 A G 1.328590 1.4884e-05
21:33186415 A G 0.397446 -1.0153e-05
21:33204514 G T 0.622266 2.6798e-05
21:33207694 T C 0.146416 -3.0705e-05
21:33218191 T C 0.327763 -4.2312e-05
21:33220408 T C 1.028378 -1.7756e-06
21:33221812 T C 1.660799 8.0348e-06
21:33222463 T C 0.074996 3.7736e-05
21:33233861 T C 0.365121 4.6029e-05
21:33234397 A C 1.138396 4.5061e-05
21:33248391 A G 0.241951 4.5118e-05
21:33253476 A G 0.027982 -5.2617e-06
21:33254018 T C 0.192678 -2.6453e-05
21:33254178 A G 0.802269 3.9047e-05
21:33256224 G A 0.180130 -2.6280e-05
21:33262180 G A 0.226557 -2.2260e-05
21:33264167 C T 0.258008 -1.6015e-05
21:33266987 C T 1.915078 -7.4644e-05
21:33273162 T C 0.172317 -7.3069e-05
21:33273326 T C 0.053013 1.2691e-04
21:33273431 A G 0.065788 -3.3159e-05
21:33274026 A G 1.147883 -3.0504e-05
21:33275860 A T 0.252967 3.3158e-06
21:33279566 T C 1.265843 1.4715e-05
21:33282741 G A 0.036654 4.7623e-05
21:33285300 A G 0.414398 2.8621e-06
21:33289898 G A 0.177971 -3.3790e-06
21:33291231 T C 0.130476 -6.5478e-05
21:33297806 A C 0.451783 -1.7524e-05
21:33305629 G A 0.087642 -7.7010e-05
21:33309352 C T 0.064633 1.1329e-04
21:33314746 C G 0.259053 -3.7082e-05
21:33315212 G T 0.207430 5.3216e-06
21:33316020 C T 0.065048 -3.0554e-05
21:33324810 T C 0.097181 -6.7642e-05
21:33325270 G A 1.210143 1.6308e-05
21:33325344 G A 0.219598 2.1400e-05
21:33328529 G A 0.911608 -1.0378e-04
21:33331458 G A 0.153391 5.5552e-05
21:33335361 G C 0.031429 5.9657e-05
21:33339988 A C 0.149207 6.6907e-05
21:33340086 T C 0.192071 1.0455e-05
21:33341716 G A 1.314263 2.5359e-05
21:33343992 T C 0.031633 -4.0758e-05
21:33346573 A G 0.369548 5.8850e-05
21:33346717 A G 0.923757 1.3319e-05
21:33352852 T C 0.555676 1.9299e-05
21:33354778 A C 0.102829 1.4683e-04
21:33360400 T C 0.129191 -5.4140e-05
21:33371123 T C 0.453331 -4.2530e-05
21:33380959 G T 0.089696 7.8199e-05
21:33381040 A G 0.429942 1.0365e-04
21:33381597 A C 0.114669 -3.4709e-05
21:33384164 G T 0.025580 -3.2501e-06
21:33384319 C T 0.295191 1.4384e-05
21:33385186 G A 1.257959 -8.3170e-05
21:33394784 T C 1.307480 3.7992e-05
21:33399693 G T 0.174248 7.6380e-05
21:33408488 A C 0.042899 5.1649e-05
21:33409140 C T 0.532122 -2.7944e-05
21:33420670 G C 0.943566 3.4219e-06
21:33421860 C T 0.599195 -1.5000e-05
21:33423584 T A 0.265470 8.9924e-06
21:33425557 A G 0.261335 -5.6347e-06
21:33426886 T C 0.381989 -3.9110e-06
21:33427941 T C 0.058096 1.5783e-04
21:33428049 C A 0.704150 -5.0764e-05
21:33430474 C T 0.278898 1.2104e-05
21:33433635 A C 0.035113 -6.1226e-05
21:33433801 G A 0.120537 -1.1316e-04
21:33437627 A G 0.206053 -1.8115e-05
21:33439477 T C 1.337376 6.0603e-07
21:33439644 T C 0.055772 1.5113e-06
21:33439706 T C 0.076028 -4.9339e-06
21:33441026 C T 1.010776 7.7838e-06
21:33442753 C A 0.084198 -3.0501e-05
21:33442877 G A 0.081186 9.8106e-06
21:33444811 C T 1.459384 -3.7143e-06
21:33447326 C T 0.158961 -8.9049e-05
21:33448905 C T 1.960142 -2.9455e-05
21:33449179 T C 0.043886 2.2840e-05
21:33449227 T C 0.227865 6.4650e-05
21:33458176 A G 0.054486 2.7827e-06
21:33458708 T C 0.081186 6.5657e-05
21:33460884 G T 0.966491 -9.1980e-07
21:33468352 C T 1.134906 -4.1299e-05
21:33469231 G A 0.052455 2.9251e-05
21:33469682 A C 0.055960 -2.3327e-05
21:33471398 A C 0.028803 -2.5233e-05
21:33471519 G A 0.213035 -1.5416e-04
21:33475459 C T 0.424142 3.3737e-05
21:33476028 C A 0.059170 -5.2633e-07
21:33478113 G A 0.347016 1.3078e-05
21:33479101 A G 0.182862 -1.9175e-06
21:33487828 A C 1.489021 9.7006e-05
21:33489547 A G 0.918035 2.2843e-05
21:33492260 T C 0.112446 -3.2893e-05
21:33495464 G A 1.540382 1.4271e-04
21:33495741 T G 0.028686 1.3184e-04
21:33496135 A G 0.189471 -4.2582e-05
21:33500132 T C 0.034723 -7.7867e-05
21:33503066 T C 0.276045 4.4038e-08
21:33505381 T G 0.336815 1.7177e-04
21:33505469 T C 1.909778 3.3359e-06
21:33506065 G A 1.618166 6.0032e-05
21:33507545 T C 0.079644 -2.4054e-05
21:33514173 C A 1.954576 -1.2476e-04
21:33514941 G T 0.380146 -6.1802e-05
21:33516274 G A 0.022749 5.4901e-05
21:33522386 G T 1.973641 -6.6053e-05
21:33524434 A C 1.444918 1.4944e-05
21:33524851 C T 1.941872 -9.6406e-05
21:33529177 T C 0.038310 -1.9809e-05
21:33529709 G C 0.875090 -2.7447e-06
21:33530740 A G 0.910508 -6.1466e-05
21:33533540 T C 0.627170 -1.8196e-05
21:33534534 A G 0.047901 1.0982e-04
21:33535176 A G 0.083572 -2.1398e-05
21:33536352 C T 0.124994 -9.2861e-05
21:33538451 C G 1.531200 -1.5885e-05
21:33538550 C T 0.193216 2.6230e-06
21:33538558 G A 0.037002 4.3974e-05
21:33547579 C T 0.077554 -2.4338e-05
21:33552318 C A 0.998286 1.2173e-05
21:33552512 C T 0.578117 1.2441e-05
21:33555315 A G 0.029426 -1.1200e-04
21:33559410 T G 0.040462 -8.3580e-05
21:33559992 A G 0.085422 7.0505e-06
21:33569419 C T 0.158500 -1.9354e-05
21:33575021 G C 0.106175 4.9278e-05
21:33577242 G A 0.057213 3.7485e-05
21:33578741 T C 0.306165 2.0179e-05
21:33581607 T C 0.181233 -9.4707e-06
21:33582722 A G 0.658372 5.7189e-06
21:33622696 A G 0.158425 -1.1811e-05
21:33625417 A G 0.021078 1.6340e-04
21:33629903 T C 0.706961 -1.3854e-05
21:33634507 T C 0.054905 8.7707e-05
21:33644875 A G 0.498849 -1.0422e-05
21:33653992 G A 0.330917 1.9449e-04
21:33655252 A G 0.065681 -4.3517e-05
21:33656010 T G 0.167711 -1.5080e-05
21:33656447 T C 0.035752 -6.7478e-05
21:33658808 G A 0.244600 5.5861e-06
21:33660597 G A 0.055402 -1.2899e-04
21:33669542 G A 0.604262 -2.8220e-05
21:33670607 C G 0.284896 -3.7500e-06
21:33671140 C T 0.131703 -2.6304e-03
21:33672789 A G 1.489427 -3.3844e-05
21:33678673 T G 0.043681 6.3693e-05
21:33682294 T C 0.089287 -1.1791e-05
21:33685280 T C 1.487084 -3.0215e-05
21:33691527 T C 0.040822 -4.1081e-04
21:33691546 T C 0.046275 4.0764e-05
21:33695837 A G 0.162946 9.0631e-05
21:33697576 A G 0.022775 7.1729e-05
21:33710486 C G 0.086308 -2.6916e-05
21:33711126 A G 0.024106 -2.7218e-06
21:33717877 A G 0.224924 1.9937e-04
21:33719695 T C 1.710508 3.8516e-05
21:33721174 C T 0.030507 6.1370e-05
21:33726201 T C 1.475139 6.3191e-05
21:33726265 G A 0.025593 1.6194e-05
21:33726326 A G 0.035791 3.8108e-05
21:33726598 C T 0.072140 -5.7741e-05
21:33729481 T C 0.035930 -4.5944e-06
21:33740241 T C 0.204310 1.1152e-04
21:33746666 A G 0.028553 1.2831e-05
21:33747591 C T 0.055866 -4.5004e-05
21:33747688 T C 0.060196 7.5499e-06
21:33754175 C T 0.093296 6.5151e-05
21:33755763 A G 0.503955 3.8517e-05
21:33757947 T A 0.202035 2.8055e-04
21:33766217 G T 0.087408 -2.5945e-04
21:33767367 C G 0.301089 -2.5121e-05
21:33772536 A G 0.182304 1.9819e-04
21:33777390 C T 0.230504 6.1948e-06
21:33782887 T C 0.755595 1.2797e-05
21:33789214 T C 0.041292 -2.6546e-05
21:33789831 C T 0.175917 6.9676e-06
21:33794516 C T 0.839949 -1.6967e-05
21:33795961 C T 0.639235 -1.9688e-05
21:33799709 A G 0.103429 1.2062e-04
21:33810280 T C 0.020023 -3.1768e-05
21:33814613 G A 0.188056 -6.0128e-06
21:33825695 A G 0.020390 -3.4899e-05
21:33826744 T C 0.362288 8.6978e-06
21:33828701 A G 0.185190 -6.8291e-06
21:33830006 A G 0.161100 -5.1852e-05
21:33836843 A G 0.130648 1.8560e-05
21:33849335 G A 0.670868 -1.4324e-05
21:33853567 T C 0.077960 8.7001e-05
21:33855571 C T 0.058096 1.3862e-04
21:33863648 A G 0.188442 1.1282e-05
21:33864805 A G 0.747993 1.0799e-05
21:33868796 C T 0.031740 3.0016e-05
21:33878784 A G 0.109547 -2.8341e-05
21:33884390 G A 0.659560 -7.9426e-06
21:33886986 C T 0.547863 -7.3421e-07
21:33892048 G T 0.163024 3.0928e-05
21:33892760 A G 0.062990 -5.4755e-05
21:33894847 T C 0.061854 -1.6160e-06
21:33901574 C T 0.065285 -4.0826e-05
21:33902368 T C 0.145316 2.6365e-05
21:33912584 A G 0.034142 6.8498e-05
21:33917165 G T 0.223243 -1.0290e-05
21:33919200 C A 0.222973 1.4818e-06
21:33921536 T C 0.081887 -2.6445e-05
21:33922011 C G 0.034892 1.5829e-04
21:33922175 A C 0.178987 5.7476e-05
21:33926391 C T 0.519914 2.4721e-05
21:33947780 A G 0.217280 -4.6709e-06
21:33949056 G A 0.183255 2.7319e-05
21:33951068 C T 0.332761 4.8903e-05
21:33956362 C T 0.688762 3.4347e-05
21:33965637 A G 0.056427 -2.5312e-06
21:33971878 A G 0.156173 4.5837e-05
21:33972099 A T 0.083396 5.5273e-05
21:33992170 A C 0.021675 2.0043e-05
21:33998539 A C 0.993583 5.2432e-05
21:34003786 T C 0.025625 2.8350e-05
21:34008532 T C 0.072731 2.2737e-05
21:34019201 C T 0.050033 2.2916e-05
21:34028024 C A 0.040961 4.8077e-05
21:34040176 A G 0.054149 -2.9343e-05
21:34041167 C T 0.080923 9.7785e-05
21:34048267 G C 0.074013 1.2520e-04
21:34060573 C T 0.055356 -6.3220e-05
21:34064557 A G 0.038543 7.1665e-05
21:34074505 G T 0.089700 7.1402e-05
21:34087136 C T 0.114812 -8.2847e-05
21:34091474 A G 0.024999 1.2564e-04
21:34109007 G A 0.890384 1.0003e-04
21:34113480 T C 0.144692 -2.2382e-05
21:34124630 T C 0.440903 1.2573e-04
21:34125319 C T 0.479252 7.7226e-05
21:34133365 T C 0.036158 5.9504e-05
21:34146646 G A 0.151080 1.6974e-04
21:34155039 A G 0.726906 5.2121e-06
21:34166343 T C 1.524238 6.3691e-06
21:34172663 T C 1.541586 -4.8788e-06
21:34191982 T C 0.130135 1.2214e-06
21:34199847 C T 0.965024 4.8992e-05
21:34219732 A G 0.203204 -1.0053e-04
21:34223915 C T 1.249946 2.0178e-08
21:34253892 A G 0.024655 8.5475e-05
21:34256689 T C 0.985177 -1.5872e-05
21:34266735 G A 1.184833 2.3008e-06
21:34291708 C T 0.631692 1.7167e-05
21:34292175 T C 0.027628 -3.9021e-05
21:34304140 G C 0.149152 -1.3393e-04
21:34307715 C T 0.739808 3.4677e-06
21:34316107 T C 0.261280 -5.7078e-05
21:34319784 T C 0.151272 -2.9331e-05
21:34322793 T G 0.043097 2.3340e-05
21:34326660 A G 0.128788 -2.2002e-05
21:34327012 T G 1.368072 1.0158e-04
21:34334237 G A 0.200325 -8.5058e-07
21:34342974 G A 1.525835 -1.3291e-06
21:34344279 A G 0.524234 9.0405e-05
21:34348430 G A 0.216028 -1.5099e-04
21:34350763 T G 0.052088 2.8393e-05
21:34351348 A G 1.505133 -2.3196e-05
21:34352692 A G 0.494669 1.4559e-05
21:34353203 T A 0.073091 -1.0175e-04
21:34354062 A G 0.667645 5.2770e-05
21:34356294 C T 0.536594 3.6728e-05
21:34356690 T G 0.427508 1.5481e-05
21:34358825 T C 1.235557 8.3991e-05
21:34359169 T C 0.140372 -2.4803e-05
21:34359392 G A 0.153589 5.5216e-05
21:34360051 T C 0.109168 -5.6812e-05
21:34360188 T C 0.771324 -3.2328e-06
21:34360833 T C 1.527071 -6.0450e-05
21:34361555 T C 0.056200 -1.7228e-05
21:34362799 T C 0.996491 -6.7159e-05
21:34364226 A G 0.542943 -9.9534e-06
21:34369761 T C 0.045590 1.1813e-05
21:34370358 C T 0.113433 -2.7890e-05
21:34372474 C T 1.573278 -1.2682e-04
21:34374505 G A 1.667463 -5.9435e-05
21:34376029 G C 0.030786 2.0272e-05
21:34376120 T C 0.935948 6.0068e-06
21:34377250 A G 0.072997 -3.5256e-05
21:34377594 G A 0.684273 -2.4028e-05
21:34379700 C T 0.463987 -3.1785e-06
21:34387452 T G 0.656116 -8.8974e-06
21:34387869 G C 0.172791 3.5684e-05
21:34391584 T G 0.306448 -1.9128e-05
21:34396592 G A 0.104585 8.1423e-06
21:34399401 G A 1.154965 6.0661e-06
21:34402316 C T 0.198027 8.9694e-06
21:34403449 T C 0.177319 1.4171e-05
21:34408861 C G 0.099862 -7.5340e-05
21:34409631 A G 0.040984 -6.7758e-05
21:34410133 G T 1.799263 5.6877e-05
21:34411713 C T 0.098116 -2.7925e-05
21:34412038 G A 0.050981 -1.2967e-04
21:34414851 A G 0.143086 3.1167e-05
21:34415302 T C 0.805258 -2.0509e-05
21:34415696 G T 0.034028 6.2725e-05
21:34428025 A C 0.496418 9.0983e-06
21:34430170 G A 0.230416 -1.3874e-07
21:34432095 C A 0.109109 6.0661e-05
21:34432290 T C 0.251468 -3.4178e-05
21:34433051 C G 1.178348 4.0947e-05
21:34433334 C T 0.036346 8.2645e-06
21:34438734 T C 0.043584 9.4280e-05
21:34448295 A G 0.229368 1.5515e-04
21:34455193 C T 0.486778 1.2525e-05
21:34456502 C T 0.140363 2.5552e-05
21:34457630 A C 0.051458 -2.1029e-05
21:34469277 C G 1.607481 4.7688e-05
21:34476169 G A 0.389172 5.5573e-05
21:34478610 T C 0.164563 -1.8726e-05
21:34478771 T G 1.936208 8.6012e-05
21:34480703 A G 0.559600 -5.8118e-05
21:34483581 A G 0.284445 4.0727e-05
21:34487770 T C 0.091647 -9.6488e-05
21:34489933 T C 0.093650 5.0844e-05
21:34493297 C T 0.866470 1.0461e-04
21:34500558 A G 0.214197 -3.5950e-05
21:34501332 C T 0.159126 2.0259e-05
21:34501420 T C 0.262218 2.9334e-04
21:34502427 C T 0.730138 1.8444e-05
21:34503219 T C 0.105143 3.0125e-05
21:34503707 G A 1.290547 7.0060e-06
21:34504116 A G 0.044584 -6.3339e-05
21:34506272 T C 0.049189 -5.3744e-05
21:34506306 T C 0.431263 8.8403e-06
21:34510880 T C 1.092098 5.5802e-06
21:34512570 G T 0.080271 8.5770e-06
21:34515010 G A 0.411944 9.8459e-05
21:34515887 G A 0.020698 6.6922e-05
21:34515933 G T 0.097447 1.1661e-04
21:34517675 A G 0.032568 3.1119e-05
21:34517954 G A 1.043048 4.0481e-05
21:34524978 T C 0.731128 -3.9441e-06
21:34527885 G T 0.268885 -7.4880e-05
21:34531053 T C 0.164417 5.2732e-05
21:34537929 G A 0.027495 -1.1762e-05
21:34539038 A C 0.032720 9.9883e-06
21:34540465 A G 0.038884 6.6389e-05
21:34540938 A G 0.046674 1.4316e-04
21:34542017 T C 0.041773 1.3006e-05
21:34542356 G A 0.337867 -2.4717e-04
21:34542787 G A 0.457411 1.2444e-04
21:34543422 A G 0.022438 -8.8840e-06
21:34544909 C T 0.536062 1.4082e-04
21:34545715 T C 0.253204 6.5270e-05
21:34548693 G C 0.032571 -4.0250e-06
21:34549841 C T 0.113407 4.1152e-04
21:34550342 C T 0.326007 -1.4762e-04
21:34551192 C T 0.111297 -2.3474e-05
21:34552723 C T 0.075039 -1.0431e-05
21:34555150 C T 1.727188 -4.2849e-05
21:34558065 G A 0.057161 2.2484e-05
21:34558401 C A 0.451964 1.2977e-06
21:34562610 A G 0.040630 -6.0290e-05
21:34565499 C T 1.304893 1.4958e-05
21:34571716 A G 0.203908 1.5643e-05
21:34572058 A G 0.082796 1.5468e-05
21:34578950 A G 0.034626 -8.3842e-05
21:34581033 T C 0.285983 1.7064e-05
21:34581852 G A 1.538074 -3.6207e-06
21:34584544 C T 0.595060 -2.5138e-05
21:34588872 A G 0.072705 -9.4251e-06
21:34590250 A G 0.071621 1.0082e-04
21:34599232 A G 0.493689 3.7778e-05
21:34605531 G A 0.325487 4.3604e-05
21:34611708 G A 0.197238 3.3906e-05
21:34614250 C T 0.141219 5.6168e-05
21:34617213 C T 1.382934 -2.1569e-05
21:34618089 T C 0.377971 1.3032e-04
21:34619922 T C 0.053922 9.9911e-07
21:34621948 C A 1.007118 -1.8614e-04
21:34623919 G A 0.140823 6.3300e-05
21:34629334 C G 0.052805 -4.0135e-06
21:34632241 T C 0.554202 1.5671e-05
21:34635933 G T 0.026907 -1.8404e-05
21:34638859 A G 1.396040 5.0292e-05
21:34640332 G A 0.023587 -4.0246e-05
21:34640788 G A 0.499365 2.4074e-05
21:34648808 T C 0.892786 -3.9172e-06
21:34649337 G A 0.235366 -1.4072e-06
21:34649666 A G 0.047213 -3.4972e-04
21:34650791 G A 0.613256 -6.4356e-06
21:34658784 A C 0.047261 -1.5348e-05
21:34660001 T C 0.899813 -3.5161e-05
21:34661454 A G 0.062572 -1.8946e-06
21:34663944 G A 1.360600 -5.5742e-06
21:34665450 G A 0.040621 -2.1528e-04
21:34666555 G T 0.118162 -1.3700e-04
21:34672014 G A 0.390295 2.0052e-05
21:34674388 G A 0.051935 5.1698e-05
21:34674555 T G 0.111170 8.9261e-05
21:34677391 C T 0.574758 5.7835e-06
21:34679731 G A 1.309054 2.8773e-06
21:34681312 G A 0.042143 5.4428e-05
21:34684958 T C 1.423697 -2.4418e-05
21:34686841 G A 1.440225 -3.5760e-05
21:34690988 A G 0.136260 -1.1607e-06
21:34691918 T C 0.080034 7.7179e-06
21:34692660 A G 0.128168 -7.8331e-05
21:34693063 G A 0.804232 2.0458e-05
21:34698385 A C 0.515013 -1.8851e-05
21:34704102 C T 0.120836 -1.6503e-04
21:34707400 G A 0.043720 -2.9810e-05
21:34715699 C G 0.257258 1.4921e-06
21:34718429 G A 0.069852 4.9130e-06
21:34718915 A C 0.063153 5.3595e-05
21:34729400 C G 0.028417 4.9025e-05
21:34733642 G A 0.337334 5.1762e-06
21:34737098 C T 0.316399 -1.7625e-05
21:34742434 T G 0.051108 3.9672e-05
21:34742617 G A 1.465233 5.3928e-06
21:34744902 A G 0.401532 -5.6372e-05
21:34752841 A C 0.294497 -2.2401e-05
21:34754794 G A 1.041474 -1.8997e-05
21:34759091 G T 0.269229 2.9193e-05
21:34767614 G A 0.207011 9.4929e-05
21:34769729 A G 0.069537 2.0403e-05
21:34777651 C T 0.053516 -2.0331e-04
21:34787312 G A 0.278492 6.6458e-05
21:34788686 G A 0.054999 2.1953e-04
21:34789808 C T 0.201844 -9.8466e-06
21:34792910 G A 0.478989 1.5515e-06
21:34796886 G A 1.079862 2.8104e-05
21:34801876 C T 1.751051 -1.3318e-04
21:34802610 T C 0.074808 -1.3934e-05
21:34810007 G A 1.399445 -3.9128e-05
21:34815979 C G 0.474493 -7.4852e-06
21:34828701 A G 0.205047 7.0727e-05
21:34834842 C A 0.104111 -9.1739e-06
21:34837786 G A 0.490518 -8.1225e-05
21:34838871 C T 0.053730 2.3248e-05
21:34842311 A G 1.073958 1.7687e-05
21:34848358 G A 0.045408 2.8194e-05
21:34849179 T C 0.054113 -2.7867e-05
21:34854711 G C 0.721537 -3.8524e-05
21:34854908 G A 0.057524 7.3735e-07
21:34859343 A G 0.474357 4.0570e-07
21:34863341 T C 0.118561 9.7438e-06
21:34883618 C T 0.470537 3.7660e-07
21:34889505 G A 0.086227 9.9947e-06
21:34892163 G A 1.609896 -8.7902e-05
21:34894605 T C 0.185878 9.2589e-07
21:34897113 T C 1.536302 -4.9936e-05
21:34915685 A G 0.034931 6.6048e-05
21:34925627 A G 0.020834 -2.1693e-05
21:34926043 A G 0.168782 7.9651e-05
21:34926260 T C 1.375508 -1.3549e-04
21:34935173 T C 0.195050 4.6964e-05
21:34950609 A G 0.020396 4.3107e-05
21:34960179 A C 0.030698 1.4861e-04
21:34966932 T C 0.062766 1.4431e-05
21:34979532 A T 0.163271 -1.6413e-05
21:34980116 A G 0.055467 1.7778e-04
21:34992547 T C 0.068664 4.3349e-06
21:34997018 T C 0.065077 1.4719e-05
21:35006334 A G 0.026729 2.9198e-04
21:35012720 T G 1.484003 -7.5564e-05
21:35013507 T C 0.081773 -1.2697e-04
21:35017946 T C 0.030844 1.1432e-04
21:35018807 T C 0.081371 -8.3370e-05
21:35018867 C T 1.921537 -3.6871e-05
21:35019770 C T 0.053454 1.2611e-05
21:35030807 C T 1.116178 -2.9501e-05
21:35035520 A G 0.057735 1.0893e-05
21:35040030 C T 0.291865 4.0141e-05
21:35042612 A G 0.050420 -8.7052e-05
21:35045553 T C 0.028767 2.9561e-04
21:35056247 A G 1.317662 1.3064e-05
21:35057624 A T 0.070225 4.0613e-05
21:35064732 A G 0.634931 3.0539e-05
21:35071029 A G 1.482322 6.7533e-05
21:35081044 T C 0.057378 -5.6679e-06
21:35085900 G A 0.862111 9.9102e-07
21:35091885 T G 0.049923 -1.5121e-04
21:35093213 C T 0.755264 -1.8129e-05
21:35102349 G A 0.042409 1.5207e-05
21:35124851 T C 0.035324 -3.4772e-05
21:35134421 C T 0.177101 2.3566e-04
21:35138326 G A 0.367247 2.9653e-05
21:35145706 C A 0.073065 -2.5171e-05
21:35168823 T C 0.081731 -1.2847e-04
21:35175256 G A 0.051763 -1.1400e-04
21:35179101 T C 0.228235 8.3198e-06
21:35188681 T C 1.162596 -4.0243e-06
21:35191007 C A 0.033457 2.0671e-04
21:35199880 G A 0.442523 -2.2517e-05
21:35201100 T C 0.068391 6.7006e-05
21:35201281 A G 0.150295 3.0837e-05
21:35203156 T C 0.083338 -1.0972e-05
21:35204420 A G 1.925215 -9.9027e-05
21:35206880 G A 0.623107 1.3081e-04
21:35207521 G T 0.199516 5.5766e-05
21:35207719 A G 0.076807 -2.1617e-05
21:35208318 T C 0.155929 -8.9670e-05
21:35208432 A G 0.052289 -8.7639e-06
21:35212114 T G 0.051578 -3.3572e-05
21:35218517 T G 0.168685 9.0391e-06
21:35220001 T C 0.643529 -3.7186e-05
21:35221267 T G 0.117522 1.5147e-04
21:35223276 T C 0.065503 -9.3873e-06
21:35226194 T C 0.530713 2.4179e-05
21:35226367 A G 1.753693 8.3977e-05
21:35226673 A G 0.043749 -8.7720e-06
21:35227484 T C 0.156390 7.1206e-05
21:35229893 A C 0.516889 -8.1366e-06
21:35234644 T C 0.077275 -8.6755e-06
21:35235053 T C 0.191366 -6.2108e-05
21:35236467 G A 0.611302 1.2200e-05
21:35239562 G A 0.151833 8.9792e-05
21:35244429 G A 0.825891 5.8184e-05
21:35250726 C G 0.621120 1.2119e-05
21:35253882 C T 1.043133 1.6170e-05
21:35273311 T C 0.446099 -8.7594e-05
21:35274135 T C 0.087749 -1.0201e-05
21:35275955 A G 1.938097 -3.9712e-06
21:35281183 A G 0.937867 -2.1340e-05
21:35281421 C T 0.196702 -2.0921e-04
21:35282838 G T 0.929830 -1.7384e-05
21:35283555 T C 0.591058 9.6011e-06
21:35285270 C T 0.068550 -5.2237e-05
21:35289246 A G 1.434262 -2.0874e-04
21:35292665 G A 1.323845 -5.5349e-05
21:35308292 A G 0.037618 -1.4966e-04
21:35311601 G A 0.526669 1.1401e-05
21:35314108 T C 0.042130 3.1968e-04
21:35315160 C T 0.160058 4.9007e-05
21:35321806 C T 0.044142 -3.6743e-05
21:35333356 T C 1.301196 6.5101e-06
21:35334666 T C 1.870444 1.4729e-04
21:35341579 A G 0.059154 -2.0409e-05
21:35352893 T C 0.026031 3.9915e-05
21:35354212 T C 0.142252 -1.0282e-04
21:35356656 A G 0.053526 -4.5591e-06
21:35356814 T G 1.317581 -1.1698e-04
21:35359935 G A 0.891702 -5.0592e-05
21:35360291 A G 0.528149 -2.3018e-04
21:35363675 T C 1.628894 -6.0482e-05
21:35370434 T C 0.063932 -5.3896e-05
21:35370488 A C 1.046791 1.2337e-05
21:35372433 T C 0.046869 1.5199e-05
21:35376880 C T 1.395268 6.4944e-05
21:35378397 G A 0.395391 -2.6907e-05
21:35389741 T C 0.400136 6.9008e-06
21:35392802 G A 0.802282 -2.7676e-05
21:35403785 G A 0.761950 -1.3912e-05
21:35407445 C T 1.051630 -2.7056e-05
21:35407699 T C 0.628511 -9.9303e-06
21:35407705 T C 0.329684 1.4273e-05
21:35407829 G A 0.032620 -2.5366e-05
21:35423738 T C 1.647096 -2.8240e-05
21:35430688 G A 0.289690 -1.5185e-05
21:35436772 T G 0.058089 1.0651e-05
21:35449263 G A 0.162210 4.6831e-07
21:35459935 T A 0.170655 3.3713e-06
21:35460643 A G 1.860598 -6.7107e-06
21:35477486 T C 0.046307 -1.3652e-04
21:35483036 C T 0.029845 -9.1820e-05
21:35488903 C T 0.175384 -1.5731e-05
21:35496764 G A 0.077294 -7.1719e-05
21:35499846 T C 0.055395 -2.7099e-05
21:35500111 G A 0.141680 5.9998e-05
21:35501586 G A 0.062383 -5.3058e-05
21:35514749 T A 0.036593 8.8642e-06
21:35515117 A G 1.254639 4.4430e-05
21:35515333 C T 0.156994 3.1278e-05
21:35528228 C T 0.161746 6.1466e-05
21:35530840 G A 0.789919 -4.0981e-05
21:35532180 C A 0.383580 -3.9148e-05
21:35541283 G A 1.920041 1.2322e-05
21:35543467 T C 0.103838 1.5559e-05
21:35552433 C T 0.364125 1.2166e-04
21:35556501 T G 1.291452 2.5026e-04
21:35569259 A C 1.821062 5.9944e-05
21:35572265 T C 0.222639 3.7493e-05
21:35580090 T C 0.689859 3.3645e-07
21:35581036 T C 0.050845 3.6179e-05
21:35581589 G A 1.808186 -1.4263e-05
21:35584386 A G 1.008442 5.2361e-05
21:35587735 A G 0.048349 1.0841e-04
21:35588864 A G 0.205063 1.1648e-05
21:35588999 A G 0.765660 -3.6523e-05
21:35591801 G A 0.023045 9.2721e-05
21:35591826 C T 0.398273 1.9537e-05
21:35592798 C T 0.276116 5.4461e-04
21:35595896 A C 0.039696 7.5426e-05
21:35599128 T C 0.260692 5.8929e-06
21:35600075 A G 0.036641 2.5622e-05
21:35603162 T C 1.173018 2.8451e-05
21:35603883 C T 0.582596 1.2377e-04
21:35605351 A G 0.055337 8.4906e-05
21:35608106 G A 0.028890 4.5200e-05
21:35611109 G A 0.070482 8.7443e-05
21:35613567 G A 0.268622 2.1113e-04
21:35614758 C T 0.147607 3.7138e-05
21:35618059 G C 0.071296 8.9879e-05
21:35620030 A G 0.084724 -8.3251e-05
21:35622706 G A 0.107571 -5.1472e-06
21:35623486 A G 0.105782 2.4854e-05
21:35628326 A G 0.085318 -7.2452e-05
21:35629177 G A 0.033178 2.1314e-05
21:35630752 T C 0.058712 -1.8273e-05
21:35634016 A G 0.127058 1.0659e-05
21:35635854 G A 0.071345 1.0843e-04
21:35639859 A G 0.062146 2.5097e-05
21:35644228 G A 0.291056 -4.5057e-05
21:35645849 A G 0.036245 2.1266e-05
21:35647104 T C 0.287230 -3.1409e-05
21:35647161 C G 0.037962 3.3709e-05
21:35647780 T A 0.020059 -3.0289e-05
21:35647853 A G 0.288473 -3.3961e-05
21:35651187 G T 0.034441 -1.4149e-05
21:35655777 C T 0.079041 5.2005e-05
21:35657043 G A 0.541142 -7.9633e-06
21:35663072 A G 0.193950 3.8577e-06
21:35666849 G A 0.052416 -1.0965e-05
21:35675907 T C 0.031961 1.0404e-04
21:35675966 T C 1.261403 8.4292e-07
21:35679026 G A 1.261734 9.3208e-06
21:35679780 T C 1.524283 1.4492e-05
21:35682958 A G 0.154219 -2.3094e-05
21:35683372 T A 0.047700 1.3410e-05
21:35684481 C T 0.029475 -2.9144e-05
21:35684970 A G 0.047596 1.4206e-05
21:35685936 G A 0.136575 4.1485e-04
21:35686501 T C 0.047060 1.2552e-05
21:35690148 A G 0.053652 -3.4746e-05
21:35690786 A T 1.283731 1.6078e-05
21:35692315 T C 0.059650 -4.3953e-05
21:35697090 G A 0.051481 1.0403e-05
21:35698592 A G 0.051400 2.8695e-06
21:35699798 C A 0.201220 1.2596e-04
21:35700484 A G 0.051468 9.9554e-06
21:35700656 C T 1.682637 1.7984e-05
21:35703719 T C 0.052789 1.4705e-05
21:35703863 C T 0.022360 2.0979e-04
21:35704532 G A 0.053094 1.3896e-05
21:35704741 T C 0.052260 7.8723e-06
21:35705282 G A 0.052977 1.6109e-05
21:35707800 C T 0.021636 2.1658e-04
21:35708224 A G 0.052188 4.9590e-06
21:35710023 A G 0.052244 7.8898e-06
21:35710290 A G 1.113283 -5.9690e-05
21:35710850 G A 0.052549 2.5780e-06
21:35711532 C G 0.052121 2.6556e-06
21:35715023 C T 0.049942 -7.2929e-05
21:35715717 A G 0.123098 6.0178e-04
21:35715872 C T 0.076545 9.8558e-06
21:35718022 T C 0.153959 -3.4542e-05
21:35719939 G A 0.037453 -2.3388e-05
21:35720082 A G 0.037683 -2.5596e-05
21:35720370 G A 0.037524 -2.5771e-05
21:35720998 T C 0.248608 1.2678e-05
21:35721560 T C 0.946416 -3.0117e-05
21:35721609 T A 0.122930 -1.5829e-05
21:35724739 A G 1.311719 -2.3503e-05
21:35725651 A G 0.529158 1.2436e-04
21:35725864 T C 0.114419 3.3080e-05
21:35726226 T G 0.286335 1.5191e-04
21:35726299 C T 1.329402 -3.1490e-04
21:35729154 T C 0.070858 3.8856e-05
21:35729695 T G 0.279216 -4.1780e-05
21:35734073 A T 1.885143 -5.5489e-05
21:35737221 A G 1.188938 -3.0644e-05
21:35745699 A T 0.071007 -2.9575e-05
21:35745994 A T 0.073828 -1.9827e-05
21:35747094 T C 0.073023 -2.2538e-05
21:35748318 G A 0.073438 -2.1435e-05
21:35749746 T G 0.070021 -4.0129e-05
21:35750663 C G 0.070955 -2.9858e-05
21:35751013 C T 0.070469 -4.0881e-05
21:35751393 C G 0.072653 -1.4706e-05
21:35752269 C T 0.072981 -1.6706e-05
21:35753396 A G 0.069644 -2.7830e-05
21:35756801 A G 0.076587 2.6391e-05
21:35756829 A G 0.070676 3.2600e-05
21:35757915 G A 0.070134 -2.1350e-05
21:35768407 G T 0.045914 -4.5296e-05
21:35769398 G C 0.242786 -2.4616e-05
21:35771284 A G 0.625421 -1.0771e-04
21:35774933 T C 0.073789 5.2800e-05
21:35776691 T G 0.923183 -6.9462e-05
21:35777533 T C 0.080488 -2.7103e-05
21:35795163 A T 0.034110 -1.1629e-04
21:35795232 G A 0.070222 6.0842e-05
21:35795370 T C 0.931716 -7.7767e-05
21:35799743 T C 0.072961 1.4667e-04
21:35800134 A G 0.107191 3.9501e-05
21:35805126 T C 0.048618 -5.1291e-05
21:35814242 A G 0.085412 -4.4305e-05
21:35816941 G T 0.579617 3.7669e-07
21:35818958 A C 0.100592 -3.1845e-05
21:35819445 G A 0.064509 4.4588e-05
21:35820324 C T 1.087109 3.0620e-05
21:35821680 T C 0.028271 4.8818e-05
21:35821821 C T 1.299323 2.8417e-06
21:35822368 T C 0.968481 3.2453e-05
21:35822517 C T 0.070027 4.1733e-05
21:35822572 G A 1.451650 2.4570e-05
21:35822758 C T 1.326279 1.8669e-05
21:35824468 A G 1.382655 2.7279e-05
21:35826953 T C 1.372950 -1.4913e-04
21:35836508 C G 0.179308 -9.6011e-06
21:35837925 A G 1.252951 -2.4211e-05
21:35838802 T G 0.175131 -3.5223e-05
21:35839201 G A 0.131184 -1.3005e-04
21:35855745 C T 1.133933 9.9236e-06
21:35864825 C T 0.470436 -6.4639e-05
21:35880072 T G 0.389101 7.5608e-06
21:35887211 C T 0.038478 9.8325e-06
21:35890409 T C 0.105195 -4.1798e-05
21:35891538 T C 0.041331 -7.8587e-05
21:35893131 T C 0.114393 -1.6185e-04
21:35894128 C T 0.721018 -8.3038e-05
21:35896032 G A 0.341635 -5.2448e-05
21:35896579 A G 0.021691 2.5871e-05
21:35900542 A G 0.085191 2.9702e-05
21:35904173 A G 0.165952 1.6033e-05
21:35906351 C G 0.099706 4.1920e-05
21:35907469 G A 0.550051 2.1788e-05
21:35909208 T G 0.083335 7.1987e-07
21:35917116 A G 0.324874 1.8532e-05
21:35921326 C G 0.135831 -2.6875e-05
21:35937848 C T 0.461819 1.6554e-06
21:35938325 C A 0.939889 7.1828e-05
21:35952697 A G 0.128723 3.2990e-05
21:35954380 C G 0.036223 -6.9662e-05
21:35965084 C T 0.461893 5.1388e-05
21:35971293 A C 0.821075 -2.9787e-05
21:35976097 T G 0.198101 3.5884e-05
21:35977030 C G 0.101245 6.6995e-07
21:35978868 C T 1.898541 5.8270e-05
21:35987882 T C 0.897700 -2.2728e-05
21:36000762 T C 0.433282 -1.1117e-04
21:36002920 G T 0.335539 1.5154e-04
21:36009451 G A 0.172447 1.7889e-05
21:36009773 T G 1.085964 1.3753e-05
21:36012561 A G 0.360145 1.9391e-05
21:36012664 A G 0.376624 3.8277e-05
21:36013684 G A 0.467210 -4.6274e-06
21:36016292 C T 0.029819 -9.9202e-05
21:36021898 C T 0.129424 1.7968e-05
21:36023146 A G 0.031292 1.5351e-05
21:36023355 C A 0.739152 -3.1940e-06
21:36030418 G A 0.046054 3.1098e-05
21:36042579 G C 0.470884 4.5681e-06
21:36057162 A C 0.469154 1.2044e-05
21:36062068 G A 0.044869 3.1750e-05
21:36067775 C T 0.744339 1.3249e-05
21:36069408 C T 0.131755 3.4462e-04
21:36069541 G C 0.090524 -2.2160e-04
21:36074650 T C 0.404155 3.5651e-05
21:36080398 C T 0.797855 -9.0027e-06
21:36092923 G A 0.119771 -7.6970e-06
21:36097880 A G 0.028936 2.6852e-05
21:36103063 A G 0.047485 -1.3965e-04
21:36106885 T C 1.487097 -2.9383e-05
21:36107466 T C 0.033464 -7.5891e-05
21:36112215 A C 0.047255 1.0743e-05
21:36115440 C T 0.647281 -7.1547e-06
21:36120052 G A 0.176754 -3.7439e-05
21:36120774 C T 1.411087 4.1538e-05
21:36121347 C T 0.416803 -1.0085e-06
21:36125530 C T 1.322478 2.4754e-04
21:36127330 T C 0.753209 -2.6675e-05
21:36127741 G A 0.092153 4.7005e-05
21:36127776 T C 1.819332 -1.7904e-04
21:36130940 G A 0.064964 -9.6876e-05
21:36150803 T C 0.851984 -8.8898e-05
21:36156067 T C 0.160155 -3.8506e-06
21:36167781 C A 0.022237 9.0165e-06
21:36172645 A G 0.034236 3.3312e-05
21:36182159 A G 0.687726 -3.0192e-04
21:36184939 A C 0.704831 -1.9646e-04
21:36187302 T C 0.075396 7.7736e-06
21:36187900 G T 0.837680 -4.6733e-05
21:36188488 T C 0.036817 3.6002e-05
21:36190160 T G 0.045372 1.3896e-04
21:36190600 C T 1.806563 -3.1799e-05
21:36191365 G A 1.819900 -1.2090e-05
21:36202440 C T 1.206420 -4.5674e-05
21:36204838 G A 0.035340 4.0977e-05
21:36208062 T C 1.923900 1.0396e-04
21:36208167 A G 0.412383 2.7048e-05
21:36210100 T C 0.200756 3.7164e-05
21:36212051 A C 0.053769 1.5839e-05
21:36216281 G A 0.318214 -2.1175e-05
21:36221072 C T 1.104546 7.5227e-05
21:36222271 A C 0.052792 1.4866e-06
21:36222741 G A 0.668450 3.6746e-05
21:36228360 T C 1.320180 2.1055e-05
21:36229637 A G 1.570688 2.7243e-05
21:36231365 T C 0.037122 3.6664e-05
21:36232072 G A 0.027128 -1.2017e-04
21:36232156 A C 1.036034 -9.8350e-05
21:36233176 C T 0.454071 -5.2534e-05
21:36234697 C T 0.045778 -4.4765e-05
21:36236516 A G 0.382697 4.3123e-05
21:36237546 T C 0.525789 1.0662e-06
21:36238199 G A 0.448079 6.9815e-06
21:36238327 C A 0.082861 2.5812e-05
21:36238507 A G 0.565283 -1.0777e-05
21:36244465 A G 0.454370 4.8499e-05
21:36244598 A C 0.104241 -5.4659e-05
21:36245198 T C 0.611665 3.6463e-05
21:36247231 T C 0.418721 6.0446e-05
21:36248926 T C 0.048683 -3.0748e-05
21:36252622 C T 0.459738 6.7161e-05
21:36255821 G T 0.248235 2.8791e-05
21:36258223 C T 0.071309 -1.5322e-05
21:36259324 G A 0.041377 1.6972e-05
21:36267601 A C 0.046207 -4.5531e-05
21:36273108 T C 0.174527 1.0763e-06
21:36273896 A G 0.039553 -9.2992e-05
21:36274508 C T 0.082270 7.9019e-05
21:36274841 C A 0.744355 7.1696e-05
21:36275753 G A 0.082036 2.9526e-05
21:36278942 G A 0.977361 -5.9166e-06
21:36279713 C T 0.366303 -5.8859e-05
21:36279730 C T 0.077142 -2.5730e-05
21:36280043 G A 0.159889 5.3873e-05
21:36280897 C T 0.135150 1.7081e-05
21:36283521 A G 0.038306 -1.2409e-05
21:36285911 T C 0.162447 -1.1125e-05
21:36285987 G T 0.026437 5.4484e-06
21:36289927 G T 0.037505 4.5716e-05
21:36292228 C A 1.798108 1.3508e-05
21:36292824 C A 0.099953 3.9131e-05
21:36294342 T C 0.868917 2.7529e-05
21:36299762 C T 0.150207 -3.8146e-06
21:36299959 T C 0.037047 6.3029e-05
21:36301438 C T 1.004177 9.1827e-06
21:36307461 T G 0.216303 4.7982e-05
21:36309463 C T 0.075110 2.6992e-05
21:36311469 A G 0.057417 -2.9325e-05
21:36314277 A C 0.341103 6.1694e-05
21:36320040 C T 0.086197 -7.8586e-05
21:36326767 T G 0.025236 -8.2078e-05
21:36327496 T C 0.085071 -8.4390e-05
21:36328962 A G 0.083932 -3.4945e-05
21:36336874 T C 1.013077 -5.0783e-06
21:36338848 C T 1.568078 -7.3659e-05
21:36343247 T C 0.053049 -3.8022e-05
21:36344353 T C 0.724205 4.2476e-05
21:36350628 T C 0.036073 2.7429e-05
21:36350947 T C 0.330917 -8.5516e-05
21:36353660 T C 1.190987 -1.5619e-05
21:36357463 T C 0.694604 1.3517e-05
21:36357861 G A 1.738094 1.3297e-05
21:36362579 C T 1.608553 5.0866e-05
21:36362909 T C 0.258024 -9.1853e-06
21:36364903 T G 0.049326 9.8260e-06
21:36367080 C T 0.696535 2.8504e-05
21:36368565 C G 0.222928 -1.8441e-05
21:36368659 A G 0.718217 -1.2146e-04
21:36372962 C T 0.531560 2.2708e-05
21:36377020 A G 0.293978 2.9042e-05
21:36385772 A G 0.116532 -2.8030e-06
21:36387233 G A 0.185323 8.9263e-06
21:36387531 T C 0.763479 8.8631e-05
21:36387806 T C 0.143274 -1.6932e-04
21:36392564 G A 0.109009 -8.7832e-05
21:36394632 C T 1.201155 -7.8565e-06
21:36401767 G T 0.023626 -6.4755e-05
21:36407390 A G 0.385342 -6.3821e-05
21:36411292 C T 0.266385 -5.0175e-05
21:36414812 G A 1.934329 -1.7614e-04
21:36415094 G A 0.025018 -1.0615e-04
21:36415707 A G 0.100852 -1.0162e-05
21:36416332 G C 0.093247 -2.5121e-05
21:36416840 C T 0.395819 1.0762e-04
21:36418403 A G 0.171103 -1.1457e-04
21:36420012 C T 0.133907 4.5579e-05
21:36420200 G T 0.113179 -3.2006e-04
21:36420244 G A 0.041906 -1.2556e-05
21:36422478 T C 0.298444 4.7664e-05
21:36422797 G A 0.061812 3.3882e-05
21:36428432 G T 0.175030 -8.8994e-06
21:36433963 T C 1.237375 4.7507e-05
21:36436615 T C 1.358019 -6.6134e-05
21:36439080 T C 0.039592 -8.7122e-05
21:36445050 T C 0.557500 -4.6425e-05
21:36453837 G A 0.286048 2.3897e-04
21:36463296 T C 0.357604 5.4266e-05
21:36463342 A G 0.023457 -3.5137e-06
21:36469037 T C 0.418332 -3.3685e-04
21:36474104 A G 0.544520 3.0229e-06
21:36480002 T C 1.371661 4.1434e-05
21:36482178 G A 0.158772 -1.3109e-04
21:36482885 C T 0.057281 4.7167e-05
21:36486190 G A 0.586417 1.4360e-05
21:36488024 C T 0.078067 -5.2194e-05
21:36490592 C T 0.033568 2.7685e-05
21:36499004 T C 1.556186 3.1721e-06
21:36499415 C T 1.051890 6.2157e-05
21:36507872 T C 0.030981 2.7693e-05
21:36510733 T C 0.166309 1.7330e-04
21:36514680 C T 0.684416 -1.2259e-05
21:36517365 A G 0.035560 1.3393e-05
21:36517443 T C 0.175910 9.4032e-05
21:36519342 G C 0.053201 -3.0113e-05
21:36520716 A G 1.233707 4.0933e-05
21:36525063 T G 0.103371 -6.7126e-05
21:36525900 C T 0.115575 3.7339e-05
21:36526390 C T 0.573161 5.8721e-05
21:36530745 C A 0.031263 -3.2342e-04
21:36534566 G T 0.321927 8.3686e-05
21:36536455 A C 0.459186 3.9016e-05
21:36540870 C T 0.060851 9.2188e-05
21:36542417 G A 0.569259 7.0213e-05
21:36551561 C T 0.697434 5.8485e-05
21:36552576 G T 0.313666 2.2411e-04
21:36553389 G A 0.025736 -3.4588e-05
21:36554527 T C 0.116263 -1.2597e-04
21:36560667 C G 0.740281 4.5925e-05
21:36561501 A G 1.721988 -2.1290e-05
21:36561598 G T 0.311203 1.2575e-05
21:36562426 G T 0.023136 6.5554e-06
21:36568690 C G 0.023081 -1.5553e-04
21:36568847 A C 0.044220 2.4142e-05
21:36570150 G A 0.140895 -5.1397e-06
21:36570235 C T 0.231597 3.3954e-05
21:36572641 C A 0.051409 1.0077e-04
21:36577829 T C 0.119028 3.4148e-04
21:36581364 C A 0.028530 3.4764e-05
21:36589219 G A 0.063571 -6.0999e-05
21:36593296 C T 0.026774 1.2129e-05
21:36596595 C T 0.135656 2.0894e-04
21:36597915 C T 0.157361 2.6554e-05
21:36601960 T C 0.151995 1.9047e-05
21:36602088 A G 0.025846 -4.4701e-05
21:36603529 A G 0.066395 3.3581e-05
21:36603588 T G 0.025538 1.2734e-04
21:36607151 A G 0.085266 -2.6026e-05
21:36612027 G A 0.021143 1.5482e-04
21:36615789 G T 0.151119 -6.4921e-05
21:36625028 T C 0.529119 6.1634e-05
21:36630665 T C 0.048053 -3.2026e-05
21:36631831 G A 0.216819 5.5032e-05
21:36633157 A G 0.076986 -1.7391e-05
21:36641271 C T 0.123540 1.5765e-05
21:36648274 G T 0.026583 -3.9461e-05
21:36660634 A G 0.131375 2.5057e-04
21:36664377 A G 1.859813 -2.7755e-05
21:36665649 T C 0.106649 3.2500e-04
21:36666163 G A 0.165037 1.2327e-05
21:36667496 C T 1.956685 -3.1958e-05
21:36678254 A G 0.102783 7.5397e-05
21:36679979 G A 0.146033 -1.1361e-05
21:36681625 C A 1.387510 1.1433e-05
```
