## Supplemental_Data_Files for "Common genetic variation associated with Mendelian disease severity revealed through cryptic phenotype analysis": SupplementalDataFile_10.txt (part 21 of 21)

```
21:36683907 G A 0.045148 2.8510e-05
21:36686585 G A 0.506724 -7.4621e-07
21:36688528 C A 1.441435 1.6711e-05
21:36688993 G A 0.219786 -8.3640e-05
21:36689751 A C 0.186442 2.5738e-05
21:36689908 T C 0.080599 -2.6653e-05
21:36690116 T C 0.023100 -5.1228e-05
21:36690797 T C 0.197199 -3.7670e-05
21:36692193 T G 0.865606 -2.9579e-05
21:36695483 A G 0.024496 8.9972e-05
21:36696873 A G 0.027248 -4.0548e-05
21:36698031 C T 0.049309 -5.3697e-06
21:36698252 G A 1.774417 7.7304e-06
21:36703605 C A 0.022379 2.3251e-05
21:36707735 T C 0.031072 6.9619e-05
21:36710171 T C 0.030880 -3.8201e-05
21:36714721 G A 0.041383 -1.7334e-05
21:36715134 C T 0.380496 1.5375e-04
21:36721563 T C 0.166400 -1.7025e-04
21:36725729 T C 0.038822 2.9166e-05
21:36726185 C T 0.297863 5.4247e-06
21:36730471 G A 0.154449 -1.4422e-05
21:36735235 T C 0.032354 1.9386e-05
21:36736218 G A 0.120872 -8.7563e-05
21:36736785 C A 0.067723 1.6144e-04
21:36741549 T C 0.022376 1.9050e-05
21:36741936 G A 0.148003 8.7912e-06
21:36742202 T C 1.044042 7.3070e-05
21:36743035 T C 0.020056 -2.7783e-06
21:36750409 A C 0.064623 4.3497e-05
21:36753728 A G 0.970077 -1.9431e-05
21:36769272 C T 0.657200 -1.4430e-05
21:36771337 C A 0.178776 2.4860e-05
21:36773939 T C 1.142131 -2.6721e-05
21:36773981 C G 0.071426 2.8406e-05
21:36778935 G T 0.039796 -3.0752e-05
21:36786592 A G 0.038235 -2.9349e-05
21:36793296 T C 0.093974 -9.1724e-05
21:36798362 T C 0.046317 -9.5871e-06
21:36803613 G A 0.054425 9.9773e-05
21:36805984 A C 0.137873 -2.0042e-05
21:36808260 C T 0.590428 1.2367e-05
21:36810744 G T 0.351502 1.0545e-05
21:36814110 A G 1.641834 -5.4834e-05
21:36817202 T G 0.087366 9.2875e-06
21:36827432 A G 0.186189 3.7782e-05
21:36828607 T C 0.060371 -6.5741e-06
21:36832908 G A 1.270877 1.3602e-05
21:36834089 C T 0.153238 1.3763e-04
21:36836921 A G 0.924458 -9.0676e-06
21:36839526 T G 0.027690 2.5337e-05
21:36845492 C T 0.383856 -4.2194e-05
21:36848472 C T 0.049835 -7.2326e-06
21:36854998 C T 0.521125 -2.2889e-05
21:36856086 G A 0.026849 3.8164e-07
21:36856927 C T 0.379432 1.9503e-05
21:36858712 G A 0.032643 -7.0147e-05
21:36859882 C T 0.237868 3.6210e-05
21:36863662 G T 0.049981 5.0170e-06
21:36864988 T C 0.080839 -2.3222e-06
21:36874438 A G 0.873036 1.2157e-04
21:36882224 C T 1.330489 3.5454e-05
21:36882264 G A 0.031815 6.2587e-07
21:36884993 C T 1.888330 -1.9992e-05
21:36886625 A G 0.072689 -1.6200e-05
21:36887862 A G 0.071140 1.3443e-04
21:36892781 T C 1.476515 -5.1164e-05
21:36894536 C T 0.822194 5.7795e-05
21:36898231 T C 0.040692 2.8067e-05
21:36898602 C T 0.029407 4.9407e-05
21:36904158 G A 0.098947 3.8704e-05
21:36911152 C T 1.137127 -4.0339e-05
21:36915638 G A 0.198770 -1.9878e-05
21:36917752 T C 0.020351 8.9539e-05
21:36920215 A G 0.028900 2.6764e-05
21:36933897 T C 0.091313 -2.8446e-05
21:36937888 A G 0.248923 -1.2116e-05
21:36939658 G A 0.032065 2.5421e-05
21:36943425 T C 1.682884 -1.0052e-05
21:36947659 T C 1.690190 -1.8275e-06
21:36953622 G C 0.050731 2.9541e-05
21:36971376 C T 0.065733 1.5095e-05
21:36971469 T C 0.034674 9.6794e-05
21:36971648 A G 0.136029 3.4830e-05
21:36977084 C T 0.023561 -3.3753e-05
21:36982752 C T 0.860128 -1.2910e-05
21:37002204 A G 1.593356 3.0836e-05
21:37007012 A G 1.685399 1.8201e-05
21:37007355 A G 1.414009 2.2011e-05
21:37014282 C T 0.025112 -2.9678e-05
21:37020633 A G 1.651419 2.9989e-05
21:37029265 C T 0.024583 -2.3818e-05
21:37029309 T G 0.688716 -1.1493e-05
21:37036302 C T 0.030760 -1.3886e-04
21:37037993 A G 0.031627 -1.6557e-05
21:37049939 C A 0.023337 1.0833e-05
21:37057963 C T 0.037346 1.3237e-04
21:37059706 G T 1.338237 1.7068e-05
21:37066058 C A 0.064620 8.9574e-05
21:37069610 T C 0.138967 1.4266e-05
21:37094040 T C 1.069394 2.2228e-05
21:37096399 T C 0.029614 7.8102e-05
21:37107563 G A 0.030280 -8.1637e-06
21:37117698 T C 1.003022 4.2382e-05
21:37120987 G T 0.032522 -1.4726e-04
21:37121241 A G 0.977695 1.1616e-05
21:37121976 T C 0.082351 7.9162e-06
21:37127707 A G 0.115812 5.4283e-05
21:37128355 A G 0.177442 -2.2302e-05
21:37131373 A G 0.078492 1.2109e-05
21:37135466 T G 0.033460 -2.7005e-05
21:37144966 T C 0.049569 9.5637e-05
21:37146205 C T 0.054691 3.5145e-05
21:37165262 G T 0.065305 4.2577e-05
21:37189595 C T 0.365933 -1.6344e-04
21:37190310 G A 0.308895 5.4663e-05
21:37196177 C G 0.164018 7.0351e-06
21:37201149 G A 1.734037 5.9888e-05
21:37225593 T C 1.338162 -3.6437e-06
21:37228399 C T 1.400441 -8.2292e-07
21:37242601 G A 0.051594 9.6240e-05
21:37243344 C T 0.073461 -2.4135e-05
21:37250863 C T 0.119259 6.9997e-05
21:37254649 A G 0.077418 4.6278e-05
21:37258375 C A 0.376319 2.1867e-05
21:37263524 G A 0.096973 9.3067e-05
21:37277069 G A 0.045824 -3.8401e-05
21:37284291 G T 0.142028 -2.5713e-04
21:37285908 G A 0.089391 -1.5919e-06
21:37291431 T G 0.091306 4.6486e-05
21:37293867 T C 0.039861 -4.9608e-05
21:37296340 G A 0.175202 2.9095e-05
21:37298744 A C 0.048518 7.4602e-05
21:37300517 G A 0.047222 1.1638e-05
21:37301530 G A 0.192259 4.2855e-05
21:37302870 G A 0.088862 2.8138e-06
21:37307002 A C 1.287892 -8.2785e-05
21:37307358 C T 0.367951 3.3973e-05
21:37312170 G A 0.389659 3.3297e-05
21:37313971 C T 0.662841 1.6905e-05
21:37316224 A G 0.053182 -2.2269e-05
21:37317928 A G 0.502894 8.9639e-06
21:37331590 T G 0.710115 1.0191e-05
21:37332336 T C 0.028293 2.8544e-05
21:37333363 G A 0.625203 -2.2104e-05
21:37338398 T C 1.071825 6.2254e-06
21:37351180 A G 0.272163 -1.0816e-04
21:37352014 C T 0.424217 3.8065e-05
21:37354363 A C 0.060968 1.9578e-05
21:37356951 G A 0.034661 3.4314e-05
21:37361832 C A 0.152966 3.2149e-05
21:37367098 T C 1.316883 -6.7000e-06
21:37367767 T C 0.196680 3.9873e-05
21:37370006 T C 0.106010 -3.5492e-05
21:37372684 T C 0.609234 -2.4962e-05
21:37378153 C T 1.455493 -6.1233e-06
21:37379057 T G 0.074279 1.2156e-04
21:37380964 G A 0.087197 -1.9529e-05
21:37387307 T C 0.027897 -2.2294e-06
21:37387402 G A 0.904568 8.3175e-06
21:37395405 C T 1.322086 -1.2688e-05
21:37395556 T C 0.646661 -1.1261e-05
21:37395967 T C 0.028864 -6.2353e-05
21:37408491 C G 0.021256 -4.6878e-05
21:37410477 C T 0.129869 4.2013e-05
21:37411380 G T 0.770785 -3.1290e-06
21:37417997 A G 0.041565 1.4826e-05
21:37434549 A G 0.028615 -7.4522e-05
21:37438889 G A 0.038521 -4.0167e-05
21:37440765 T C 0.074120 2.8038e-06
21:37442727 T C 0.044811 3.4426e-05
21:37443565 C G 1.152625 -1.6448e-05
21:37443893 C T 1.432824 -5.3925e-06
21:37444697 A G 0.128379 3.1375e-05
21:37445313 A G 0.243120 5.1043e-05
21:37445739 G C 0.752352 -1.3202e-06
21:37460164 C T 0.277609 2.0500e-05
21:37473313 A G 0.128055 -4.3408e-06
21:37474029 G A 0.462166 -3.5899e-06
21:37474318 A G 0.042026 3.2930e-05
21:37477069 T C 0.170477 3.5703e-05
21:37484722 C T 0.026356 -4.7642e-05
21:37485062 C A 0.847583 -1.5600e-05
21:37490676 T G 0.042941 -3.7495e-05
21:37498466 T C 1.777332 3.1999e-06
21:37505138 G A 0.905315 4.1712e-06
21:37514317 A C 1.777049 1.6245e-06
21:37518706 A G 0.716899 -2.7172e-05
21:37521686 A C 1.645220 -5.1306e-05
21:37526083 G A 0.132495 1.0456e-04
21:37530652 G A 0.231062 -1.8797e-05
21:37532127 C T 0.106574 -1.0892e-04
21:37546276 T C 0.030465 -7.3014e-05
21:37548937 G C 0.221704 2.6029e-05
21:37553318 G A 0.382723 2.0393e-06
21:37553544 T C 0.037953 2.5147e-05
21:37560715 C A 0.418189 1.1777e-03
21:37565466 T C 0.070004 1.1384e-04
21:37568703 G A 1.158957 2.1681e-05
21:37577455 T C 0.065369 -9.1891e-05
21:37579120 T C 0.052860 1.6293e-04
21:37579961 T C 0.353570 -1.5003e-04
21:37582248 G A 0.256233 -1.1878e-05
21:37583487 T G 0.096165 -7.3366e-06
21:37583657 C A 0.108632 8.3466e-05
21:37591282 C A 0.098982 -8.2189e-06
21:37601335 G A 0.034986 -2.4871e-06
21:37601762 G C 0.066882 6.1028e-05
21:37603653 G A 0.945786 -1.4274e-04
21:37617630 G T 1.722167 5.8538e-06
21:37617724 A C 0.276032 -1.4892e-04
21:37619724 T C 1.019014 7.5726e-05
21:37621927 G A 0.057969 3.3621e-05
21:37622915 C A 0.625096 2.2885e-04
21:37623565 T C 0.026943 -3.0626e-05
21:37631087 C G 0.086253 -7.2388e-06
21:37633307 G T 0.138402 -3.6090e-05
21:37639057 T C 0.052523 -5.2912e-06
21:37644107 T G 0.037622 5.9134e-05
21:37649206 G A 0.100401 1.0383e-04
21:37654390 T C 0.844944 8.8802e-06
21:37661405 A G 0.247774 -3.0866e-04
21:37664372 T C 0.559003 9.5583e-07
21:37670457 A G 1.053740 -5.2342e-05
21:37671562 T C 0.059917 5.8418e-05
21:37673206 T C 1.503523 2.6122e-06
21:37673381 A G 0.289106 -3.6644e-05
21:37675771 G A 0.143855 2.9773e-05
21:37675803 T C 0.284003 6.5464e-05
21:37679671 C T 0.413872 1.5561e-04
21:37684854 G T 0.126464 -4.2907e-05
21:37695677 G A 1.164339 1.7665e-04
21:37707581 C A 0.132628 7.4468e-05
21:37735182 A G 0.050764 9.8765e-05
21:37741352 A G 0.197637 -2.7015e-05
21:37759957 T C 0.186767 1.1123e-04
21:37762286 C G 0.713900 1.8909e-04
21:37766135 G T 0.457505 2.0604e-05
21:37768628 A G 0.255567 2.2526e-04
21:37769689 T C 0.051711 5.0053e-06
21:37771626 A G 0.205073 -1.6378e-05
21:37775276 C T 0.122462 8.3363e-05
21:37794921 A G 0.278275 -1.4099e-05
21:37802629 C T 1.012642 4.2739e-05
21:37805457 A C 0.030254 1.8703e-05
21:37809377 G A 0.304987 5.2739e-05
21:37816824 A G 0.228699 2.7568e-05
21:37824955 C T 0.504848 4.9318e-05
21:37833307 T C 0.432026 -6.8229e-06
21:37834835 C T 0.524773 -3.1397e-06
21:37842040 G A 0.530992 -7.7226e-06
21:37842165 C T 0.032759 1.2957e-04
21:37842694 A G 0.040426 -1.3525e-04
21:37842733 T C 0.029572 1.9528e-05
21:37843781 A G 0.073529 5.9346e-04
21:37848334 A G 1.073575 -1.8161e-04
21:37849239 A C 1.707051 -3.5999e-04
21:37851659 A G 0.023863 6.8541e-05
21:37852001 C T 0.472461 -1.0017e-06
21:37854286 C A 0.030069 3.2451e-05
21:37854936 T C 0.054425 5.0327e-06
21:37855332 A G 0.061663 2.3263e-05
21:37855531 A G 0.034609 2.1658e-05
21:37858540 G T 0.073617 4.3942e-05
21:37858926 T G 0.025323 -5.9285e-05
21:37859210 A G 0.310911 1.2074e-04
21:37861074 G T 0.046297 7.4638e-05
21:37861890 T C 0.160600 4.1659e-05
21:37863147 T C 0.047657 -5.0407e-05
21:37865339 T G 0.674201 4.6492e-04
21:37865447 A G 0.043698 8.9088e-05
21:37866210 T C 0.161609 -1.0631e-05
21:37866276 C G 1.456950 5.5509e-06
21:37866528 C T 1.685035 5.5137e-05
21:37870289 T C 0.071069 -6.4849e-05
21:37872004 G A 0.526088 -2.2979e-05
21:37872043 T C 0.025719 -4.0580e-06
21:37872203 T C 0.035126 -2.5078e-05
21:37872288 T G 0.459336 9.9539e-06
21:37872447 T C 1.171655 -3.7557e-05
21:37873237 T C 1.772174 -1.9278e-05
21:37882329 G A 0.028118 5.2986e-05
21:37883667 T C 1.848764 -1.2119e-05
21:37890085 G A 0.039686 -1.7099e-06
21:37892186 T C 0.037803 6.0608e-05
21:37894089 A G 0.076045 2.1914e-05
21:37897637 G A 0.100482 -1.1557e-04
21:37898358 G A 1.764962 -2.2705e-05
21:37902198 T C 0.108194 -1.0883e-05
21:37910446 G A 1.189101 -5.4934e-05
21:37919919 C G 0.039621 -4.1151e-06
21:37922258 G A 0.101676 7.2685e-05
21:37924160 G A 1.800837 -4.3338e-06
21:37925099 T C 1.746484 -7.1825e-06
21:37935671 T C 0.065876 2.9719e-05
21:37936740 T C 0.040280 2.9177e-05
21:37947930 A G 0.047943 2.4909e-05
21:37948158 G A 0.057849 -9.2732e-06
21:37950796 T C 1.208708 -7.5144e-06
21:37955757 T C 0.042750 -1.9795e-04
21:37960058 T C 0.187738 5.0206e-05
21:37962391 T G 0.041312 7.0329e-05
21:37968894 G A 1.199000 -8.2676e-06
21:37977329 A G 0.086934 -1.0036e-04
21:37977843 G A 0.049641 6.1428e-05
21:37981249 G A 0.067359 1.5411e-05
21:37981988 G T 1.559542 -1.1744e-05
21:37986925 A C 1.553277 -1.2544e-05
21:37995669 A G 0.031487 4.5192e-05
21:37996045 A C 0.188049 1.5461e-05
21:37999782 A C 0.146218 -3.6189e-05
21:38002291 G A 0.314101 5.7014e-05
21:38004715 G A 0.035155 -3.8845e-05
21:38004879 A G 0.020672 -2.2380e-05
21:38005642 G T 0.040955 2.0686e-04
21:38006139 A G 0.638738 4.5126e-05
21:38007074 C T 1.168260 1.1104e-04
21:38009748 T C 0.523102 3.6842e-05
21:38010650 A G 0.214869 -2.5906e-06
21:38013216 G C 0.073734 5.3922e-06
21:38014612 A G 0.640189 2.9320e-05
21:38015324 A G 0.045979 -5.6210e-05
21:38019412 T C 1.257369 1.5269e-05
21:38027731 T C 1.000013 4.2231e-05
21:38033949 T C 0.117899 -5.4152e-05
21:38034172 T C 0.809478 9.5601e-05
21:38036097 T C 0.143504 -4.6883e-05
21:38037239 G A 1.492471 1.5236e-05
21:38039382 T C 0.896477 4.2977e-05
21:38041699 A G 1.370769 7.9509e-06
21:38043742 T C 0.825057 -4.0737e-05
21:38044714 C G 0.145455 1.3467e-04
21:38047345 T C 0.348315 -5.5458e-06
21:38048839 C T 0.586563 4.4450e-05
21:38050091 C A 0.063902 5.1299e-07
21:38051712 G A 0.027446 -5.4718e-06
21:38053053 A G 1.774031 1.3406e-05
21:38053598 A G 0.078064 -4.4017e-05
21:38055091 T C 0.094549 2.7815e-05
21:38064018 A G 0.100664 -1.6125e-05
21:38064282 A C 0.047823 -1.6976e-05
21:38064909 G A 0.106237 9.7172e-05
21:38069442 G A 1.402993 -1.0971e-05
21:38069510 T C 0.099404 -1.4858e-05
21:38069602 C T 1.962641 2.7592e-05
21:38073286 A C 1.410844 8.0056e-06
21:38074006 G T 0.621445 -2.1737e-05
21:38074240 A G 1.071098 -3.6568e-05
21:38075881 C T 0.036450 1.2344e-04
21:38076101 G A 0.082056 6.8728e-06
21:38077018 A G 0.050439 6.3943e-05
21:38078280 T C 0.378977 -5.8181e-05
21:38078491 C A 0.034629 1.9578e-05
21:38079954 A C 0.127139 3.0381e-05
21:38081480 T C 0.116558 -1.3888e-05
21:38082812 T C 1.176984 2.7720e-06
21:38086271 A G 1.470644 -7.6647e-06
21:38087494 T C 0.029293 -4.5222e-05
21:38087653 A G 0.076668 -4.6792e-05
21:38088422 T C 0.058673 3.4674e-05
21:38089097 G A 0.627719 9.6355e-06
21:38090885 T C 0.101758 5.9871e-05
21:38092072 A G 0.076983 2.0753e-05
21:38093071 C T 0.779789 -1.2820e-05
21:38093177 G A 1.794012 -9.4011e-06
21:38094268 A G 0.069021 -5.5362e-05
21:38097221 C T 0.636732 4.2908e-07
21:38100733 G C 0.057164 7.3875e-05
21:38103630 T C 0.564816 8.8481e-06
21:38104738 T C 0.715607 -2.6934e-05
21:38106543 C A 1.643646 3.8947e-06
21:38109288 T C 0.157815 5.2446e-05
21:38111138 C G 1.402655 -6.6151e-05
21:38114442 G A 0.400071 -1.5860e-05
21:38116272 A G 0.048917 -1.6346e-05
21:38117021 T C 0.024729 1.5678e-05
21:38117040 A G 0.394589 -1.8247e-05
21:38117308 A C 0.724280 -2.4190e-05
21:38117582 C T 0.054740 -3.7617e-05
21:38121537 C T 1.160921 -3.5019e-05
21:38124803 T C 0.037028 9.1617e-05
21:38126507 C T 0.052685 8.2485e-05
21:38127227 G A 0.152963 -2.3529e-05
21:38129906 A C 0.041279 3.5814e-05
21:38131869 A G 0.959551 8.8147e-05
21:38139881 C T 0.073010 -5.0694e-05
21:38142171 A G 0.019788 1.1098e-05
21:38151144 A G 0.101686 3.0816e-05
21:38152533 C T 1.193745 -5.7898e-05
21:38156170 C T 1.927136 3.6020e-05
21:38156967 C T 0.316214 -1.8720e-04
21:38156986 A C 0.134786 -8.8332e-06
21:38159181 C T 0.540067 6.3118e-05
21:38159302 A G 0.050767 -1.6733e-06
21:38160163 C T 1.091696 -2.8728e-05
21:38163322 C T 1.778237 -1.2167e-05
21:38163559 G A 0.379068 2.5196e-04
21:38163666 C T 0.032698 8.7614e-06
21:38166405 A G 0.057554 -2.8788e-05
21:38168446 C T 0.171194 1.8553e-05
21:38172143 G A 0.114448 -2.7506e-06
21:38178205 A G 0.148370 -1.0790e-05
21:38184059 A C 0.485022 -1.0119e-04
21:38187209 A G 0.075327 -1.7013e-05
21:38191874 T G 0.668862 -5.4741e-05
21:38193207 T G 0.081046 1.2251e-04
21:38202042 A C 0.072478 2.5564e-05
21:38210040 A G 0.028001 -6.3649e-05
21:38214047 T C 0.313478 -2.0548e-04
21:38219638 T C 0.039627 -7.9795e-05
21:38222037 A G 0.253305 3.0623e-05
21:38222744 C T 1.918704 1.1131e-05
21:38227289 G T 0.879680 2.9250e-05
21:38233237 A G 0.408699 4.3417e-05
21:38238699 A G 0.078726 6.1177e-05
21:38244976 C T 0.052114 -4.7831e-05
21:38255685 C T 0.053341 -3.7208e-05
21:38263630 C A 0.129051 -6.3776e-05
21:38268859 A G 0.393388 -3.1540e-05
21:38272986 G A 0.073500 -1.7842e-05
21:38281120 G A 0.053227 8.5503e-05
21:38281189 T C 0.719541 2.5978e-05
21:38295886 T C 0.033684 -6.8989e-06
21:38299715 G A 0.868515 -2.0832e-05
21:38304372 A C 0.912813 5.1019e-05
21:38308911 A G 0.347140 -1.1522e-05
21:38329400 C T 0.317642 1.9456e-05
21:38334619 T C 0.028985 9.4320e-05
21:38337196 C T 1.216839 2.3770e-05
21:38344299 G T 0.915494 6.5811e-06
21:38351885 A G 0.067229 3.6089e-05
21:38351913 T G 0.735445 -4.7735e-06
21:38360070 T C 0.071001 -2.8604e-05
21:38365840 T C 0.024405 -6.1077e-05
21:38366411 C T 0.560201 -9.9663e-06
21:38371211 T C 0.039637 -4.1038e-05
21:38381213 A G 0.482462 5.0910e-06
21:38382323 G A 0.530921 1.1178e-05
21:38385925 C T 0.077765 4.2993e-05
21:38388517 G A 1.523498 2.4789e-05
21:38402951 T C 0.070978 2.0764e-05
21:38403171 T C 0.690248 1.4678e-05
21:38410245 G A 0.636648 -2.7054e-06
21:38427555 G A 1.254396 6.1643e-06
21:38428338 A C 1.123894 2.3537e-05
21:38428621 G T 0.052175 -6.7652e-05
21:38431184 G A 0.080573 -5.3992e-05
21:38432621 A G 0.651224 -1.2376e-05
21:38436763 A G 0.045577 5.2291e-06
21:38436839 G A 0.058112 2.5837e-05
21:38442482 C T 0.986270 1.0390e-05
21:38444881 A G 0.335241 2.7692e-06
21:38447669 G A 0.042451 -4.6859e-05
21:38455599 G A 0.113543 5.0871e-05
21:38455936 G A 1.051231 1.5593e-05
21:38458048 A G 0.132803 2.4939e-05
21:38461310 T C 0.034730 -3.6733e-05
21:38469723 G T 1.328123 1.4700e-05
21:38472454 A G 0.267216 -7.7193e-06
21:38481288 T C 0.070780 -2.5407e-05
21:38491095 G A 1.122381 -3.8757e-06
21:38491680 C T 0.062611 -1.8789e-04
21:38493669 G A 0.055567 5.9709e-05
21:38494419 T C 0.028040 1.8141e-05
21:38502804 A G 0.898989 -1.4561e-05
21:38503443 T C 0.202330 -1.6559e-05
21:38518434 G A 0.139412 -8.3931e-06
21:38525356 C T 0.981100 -1.8134e-05
21:38526212 C G 0.163414 7.3174e-05
21:38527288 A G 0.067005 6.0504e-05
21:38528987 A G 0.097084 -4.5251e-05
21:38530659 T C 0.060559 -1.3876e-06
21:38563639 T C 0.061247 -1.5796e-05
21:38563686 C G 0.056252 -1.8724e-04
21:38563725 A G 0.620679 -1.4991e-05
21:38568009 C G 0.994398 -1.8781e-05
21:38568259 T C 0.021396 -1.9138e-05
21:38578728 C T 0.363427 7.6926e-05
21:38579440 G C 0.083325 3.4569e-05
21:38582072 C T 0.022084 -2.6053e-05
21:38589003 A G 0.077359 4.6264e-05
21:38592924 A G 0.058303 9.1335e-05
21:38602896 C T 0.062568 -2.5837e-04
21:38603078 A G 0.034717 -1.2105e-05
21:38604600 G C 0.123916 -4.0324e-06
21:38607987 C G 0.055992 2.6270e-05
21:38607992 C T 0.027011 5.2746e-05
21:38617224 A G 0.045600 -1.4194e-06
21:38621632 G A 0.065707 -1.8466e-05
21:38625906 G A 0.700226 -8.4398e-06
21:38642243 T C 0.050458 6.1127e-05
21:38642997 T C 0.539603 -1.1920e-05
21:38644934 C T 0.087953 -3.2904e-05
21:38658175 G A 0.028150 -1.0501e-05
21:38668328 T G 0.088908 -1.4239e-04
21:38670220 A G 1.212934 -8.4867e-05
21:38670882 G A 0.856028 -7.0173e-05
21:38676646 C T 0.060799 -1.4117e-04
21:38688943 G A 0.060702 -1.2756e-04
21:38693820 G A 0.389620 -1.3551e-05
21:38693890 C A 0.063140 -8.1356e-05
21:38694894 T C 0.021542 -9.0854e-05
21:38695780 G A 0.754725 -3.4517e-05
21:38697623 T C 0.206453 -1.8167e-05
21:38697672 A C 0.072880 -5.5482e-05
21:38700815 G A 0.040280 -7.1816e-06
21:38702107 T C 0.043048 -5.5632e-05
21:38703918 A G 0.025820 -2.4149e-05
21:38703980 G T 0.044499 -6.8720e-05
21:38707674 G A 0.784463 -5.2664e-05
21:38710850 A G 0.078846 -3.2490e-05
21:38710971 T C 0.048053 -1.0741e-04
21:38711761 A G 0.062033 9.0241e-05
21:38712719 G A 0.269277 1.3363e-05
21:38723222 C A 0.926192 -1.0995e-05
21:38727990 T C 0.041477 -2.2338e-05
21:38736954 T G 0.154264 2.2136e-05
21:38740824 G A 0.466807 -2.8711e-04
21:38747537 T G 0.103663 -2.1820e-05
21:38765039 T C 0.234807 -2.5778e-05
21:38772937 G A 0.114637 8.5943e-06
21:38776680 G A 0.039670 2.2573e-06
21:38779410 C T 0.345699 -5.7509e-06
21:38781235 T C 0.039368 -2.6427e-05
21:38790378 A G 0.052903 -2.8690e-05
21:38791122 A G 0.056979 5.9416e-05
21:38791536 G A 0.341596 9.9023e-05
21:38793562 C T 0.032766 7.5758e-06
21:38795562 T C 1.961687 -2.9031e-06
21:38801423 C T 0.341807 -4.6033e-06
21:38812783 G A 0.064113 -1.2770e-05
21:38832745 C T 0.106522 1.1687e-05
21:38834268 T C 0.574365 -1.2560e-05
21:38835811 T C 1.005456 1.3751e-05
21:38879856 A C 0.093620 -5.1930e-05
21:38885442 G A 0.696172 9.7489e-07
21:38886812 A G 0.039585 -1.1480e-04
21:38890547 T C 0.302543 -1.4423e-05
21:38891587 T C 0.140781 -1.2343e-05
21:38893168 T C 0.065629 1.3095e-04
21:38894403 G A 0.096159 2.4642e-05
21:38918292 A G 0.292608 -1.7944e-06
21:38918444 C T 0.094292 -3.0056e-07
21:38918485 C T 1.961638 4.3757e-05
21:38918608 C T 0.920761 -1.4602e-05
21:38922984 G A 0.543540 2.6659e-07
21:38928100 G A 0.168295 6.2559e-05
21:38932778 C T 1.332787 -7.6092e-06
21:38934599 T C 0.559074 1.5124e-05
21:38944196 G C 0.098687 -6.7247e-05
21:38960217 C T 0.468102 -7.3918e-05
21:38965256 G C 0.094250 -4.5013e-05
21:38965283 A G 0.631899 4.7949e-05
21:38968130 T C 0.033525 -1.4174e-05
21:38973736 G A 0.981892 1.8607e-05
21:38974556 C T 0.109986 4.1515e-05
21:38978059 T C 0.072565 3.5773e-06
21:38980855 T C 0.247174 1.4594e-04
21:38987386 G C 0.035921 -6.0333e-05
21:38997701 A G 1.329145 -2.3461e-05
21:38999590 C T 0.178786 9.7498e-06
21:39009196 C T 0.784839 8.1823e-06
21:39011524 C T 0.647492 2.7401e-05
21:39011889 T C 0.046255 -4.5855e-05
21:39015290 G C 0.429072 -1.7729e-04
21:39017815 A G 0.142521 1.2412e-04
21:39024374 C T 1.798384 -9.4234e-05
21:39026930 T C 0.145257 1.4185e-04
21:39027272 A G 0.665509 1.6768e-05
21:39031597 A G 0.063078 1.5799e-05
21:39037640 A G 0.040040 5.8420e-05
21:39049101 A G 0.681491 5.6611e-06
21:39051168 A C 1.035126 6.2533e-06
21:39051380 T C 0.031519 -3.7680e-05
21:39055588 A G 1.926000 -8.3419e-06
21:39062840 C A 0.061371 -3.3117e-05
21:39070295 C G 0.060715 3.9793e-05
21:39077259 C A 1.207459 -2.0793e-05
21:39082508 C T 0.759117 2.7191e-05
21:39085686 A G 0.035869 -4.3811e-05
21:39086965 C T 1.559532 8.5726e-05
21:39087499 T C 0.040543 3.8641e-07
21:39091550 A G 0.051435 -9.0732e-05
21:39092322 T C 0.029082 -6.8650e-06
21:39095306 G A 0.133202 3.0842e-05
21:39105783 C T 0.529158 1.2204e-04
21:39106942 C T 1.943355 5.1643e-05
21:39107921 A C 0.168059 -2.0203e-05
21:39114965 T C 0.035379 -9.0085e-06
21:39115224 C A 0.838173 2.0099e-04
21:39119182 G A 0.210967 9.4558e-06
21:39119303 G A 0.433834 -9.0481e-05
21:39119937 A C 0.027631 1.0533e-05
21:39134309 C T 0.051913 2.3338e-06
21:39134545 T C 0.041964 -4.8881e-05
21:39136297 T C 1.192424 -5.3453e-05
21:39138554 C T 0.034957 1.1164e-05
21:39139662 G A 0.169529 -3.8514e-05
21:39144027 T C 0.525062 3.0878e-04
21:39146074 G A 0.092566 -1.2840e-04
21:39153273 C T 0.031662 1.1709e-05
21:39154741 T C 1.016842 -1.0999e-05
21:39159281 C G 0.021500 2.8616e-05
21:39165315 T G 0.067534 7.2350e-05
21:39165570 G A 1.797997 6.5874e-05
21:39168791 T C 0.053892 2.8914e-05
21:39174820 G A 0.064136 -1.9766e-06
21:39180709 T C 0.032620 7.1954e-05
21:39182871 T C 0.193444 -7.5232e-05
21:39183696 A G 0.080550 -4.6571e-05
21:39190649 A C 0.972999 1.2107e-04
21:39195033 C T 0.023048 -1.0309e-05
21:39197558 G A 0.715338 1.2943e-04
21:39202393 T C 0.264367 -1.5637e-05
21:39204632 A G 0.158191 -5.7627e-06
21:39205152 C T 0.326042 -1.7396e-05
21:39215488 T C 0.140252 1.9436e-07
21:39217349 T C 0.037469 -2.4589e-04
21:39217841 C A 0.043065 6.3249e-05
21:39219940 C T 0.031591 -9.1019e-05
21:39223338 A G 1.119664 1.3637e-04
21:39223962 C G 0.030916 -6.1459e-05
21:39227575 G T 1.357318 3.3037e-05
21:39227602 G A 1.211315 2.5027e-05
21:39232216 T C 0.179406 3.1186e-05
21:39234952 C T 0.030458 1.9406e-05
21:39238610 G A 1.444597 8.1020e-05
21:39240260 A C 0.043503 1.4283e-04
21:39249636 A G 0.064263 3.7803e-05
21:39250915 C A 0.400204 -1.2339e-04
21:39251509 C T 0.048537 -5.1185e-05
21:39253134 G A 1.336387 7.2806e-06
21:39255190 C T 0.385225 -2.0933e-04
21:39257928 C T 0.283860 -6.7791e-05
21:39259528 A G 0.051715 8.3412e-05
21:39259564 T C 0.067619 1.4983e-05
21:39267060 A G 0.239958 -7.7001e-05
21:39267348 C T 0.025460 7.6522e-05
21:39276106 A G 0.159782 -1.5657e-05
21:39284727 T C 0.387845 1.0957e-05
21:39285453 A G 1.095204 -3.2336e-05
21:39287646 A G 0.100057 6.1110e-05
21:39288940 G A 1.178065 3.8094e-06
21:39290731 A G 0.071631 -6.6544e-06
21:39297676 A C 0.020182 -2.0764e-05
21:39297815 C T 0.209085 3.3795e-05
21:39300835 G A 1.819225 -8.6938e-05
21:39300882 C T 0.090855 5.6284e-05
21:39303377 A G 0.093731 3.4117e-05
21:39314486 T C 0.421445 6.9255e-05
21:39317991 A G 0.052412 3.7991e-05
21:39325234 T C 0.301793 7.7604e-06
21:39325834 G A 0.469011 -1.8410e-04
21:39326173 G A 0.962901 -3.3925e-05
21:39326231 C T 0.189938 7.0564e-05
21:39327005 G C 0.081403 -8.4689e-06
21:39328519 G A 0.594735 8.6356e-06
21:39329583 C A 1.911397 3.1908e-05
21:39332384 T C 0.177887 6.8126e-06
21:39332643 A G 0.066035 -7.5397e-05
21:39337141 C T 0.710716 -3.4392e-06
21:39337411 G A 0.052529 9.0143e-06
21:39338228 A G 0.032165 3.5892e-05
21:39340712 A G 0.061238 3.3409e-05
21:39341560 T C 0.247709 -9.9386e-06
21:39344345 G A 0.132131 1.1080e-05
21:39345741 A C 0.088778 7.1125e-06
21:39347647 C T 0.389701 -1.0480e-04
21:39353983 C T 0.020912 4.6324e-05
21:39355035 C T 0.750519 -1.0049e-05
21:39356173 T C 0.041770 -2.7476e-05
21:39356597 G T 0.066307 3.7299e-06
21:39356734 G A 0.825213 -4.5457e-05
21:39357383 C T 1.570227 -3.8939e-05
21:39359908 A G 0.403811 -2.7414e-05
21:39362585 T C 0.139726 -3.6823e-06
21:39363169 G T 0.480164 5.2091e-05
21:39365472 A G 0.427329 -1.0248e-04
21:39368325 C T 0.174099 4.7823e-06
21:39368849 G A 1.345355 -6.2906e-05
21:39373325 T C 0.022759 3.0510e-05
21:39385073 T C 0.021250 7.8881e-05
21:39386696 G A 0.132199 1.0307e-04
21:39392423 A C 0.429222 -5.5349e-05
21:39393489 C T 1.709340 -7.7522e-05
21:39395014 C G 0.089158 8.6913e-05
21:39400634 A T 0.040306 1.6342e-06
21:39410915 A G 0.068570 2.7642e-05
21:39417006 C A 0.597877 1.7890e-05
21:39417372 T C 1.181009 -3.0237e-06
21:39440942 A G 0.584696 -1.5286e-05
21:39446001 C T 0.085681 6.8565e-05
21:39450558 C T 0.225677 2.9516e-05
21:39452670 T C 0.960132 2.5355e-06
21:39464290 C T 0.112615 6.6371e-05
21:39474960 G A 0.045862 3.9273e-05
21:39482031 A G 0.037466 7.4540e-05
21:39486933 G A 0.715873 -3.2660e-03
21:39493232 A G 0.056963 6.9099e-05
21:39497314 G T 0.061147 5.1334e-05
21:39525549 C A 0.770012 -5.6511e-05
21:39527419 T C 0.067434 -1.0636e-06
21:39527680 T C 0.128762 2.8174e-05
21:39528455 T A 0.020179 4.8765e-05
21:39539224 T C 0.083886 -6.9097e-05
21:39575607 A G 0.027849 5.5307e-05
21:39583035 T C 0.044600 7.7632e-05
21:39584592 G T 0.046060 -2.4175e-05
21:39586750 A C 0.063506 5.9614e-05
21:39600248 C G 0.105652 1.8809e-05
21:39601422 T G 0.022964 -5.7263e-05
21:39617442 T C 0.079871 -2.3240e-04
21:39627712 G A 1.525679 8.2660e-06
21:39629418 T C 0.020046 3.4880e-05
21:39645123 G A 0.351736 -5.5440e-05
21:39646689 C T 0.042016 -1.7166e-05
21:39651096 T C 1.484071 -4.6337e-05
21:39659766 A C 1.117311 -2.1458e-05
21:39661730 A C 0.034999 4.2217e-08
21:39668476 T G 0.055324 9.1196e-05
21:39670392 T C 0.377887 -4.3086e-05
21:39671199 G A 0.023217 -4.0823e-05
21:39671476 A G 1.131385 -1.0460e-05
21:39675569 T C 0.105234 1.3050e-05
21:39679196 C T 1.941060 -1.6148e-05
21:39689778 A G 0.119619 6.5573e-07
21:39691396 C T 0.029906 2.0688e-04
21:39697715 T C 0.040322 2.8667e-05
21:39698055 T C 0.268141 -1.3478e-05
21:39698501 A G 0.062289 5.4405e-05
21:39700292 T C 0.055090 -3.0329e-06
21:39703477 A G 0.106363 1.0310e-04
21:39704937 T C 0.119437 -7.6502e-05
21:39705041 T C 0.035528 2.8997e-05
21:39712907 T C 0.995953 -9.8413e-06
21:39715789 T C 0.553498 -1.8971e-05
21:39716466 A G 0.229553 1.6178e-05
21:39718026 C T 0.086470 -1.3199e-05
21:39721954 C T 0.025200 -6.4210e-05
21:39722275 G A 0.272643 1.0334e-05
21:39728822 G A 0.041007 -7.2551e-05
21:39730258 C T 0.982616 3.0120e-04
21:39730593 G A 1.974914 1.7518e-04
21:39731011 T C 0.034639 -7.9044e-05
21:39731391 C T 0.179704 4.8321e-06
21:39733928 A G 1.324939 -3.3066e-05
21:39738354 G A 0.046878 -6.3037e-05
21:39738517 G A 0.426365 -7.0433e-06
21:39739136 G A 1.667109 -1.6165e-05
21:39748431 A G 0.022730 9.8269e-07
21:39757300 A G 0.023999 -4.4054e-05
21:39759705 A G 0.107350 9.1339e-05
21:39766031 T C 0.616651 2.4689e-05
21:39775468 A G 0.073205 -3.6038e-05
21:39775558 A G 0.039368 4.1816e-05
21:39777220 G A 1.871075 -3.3407e-06
21:39786599 C T 0.062228 1.8619e-05
21:39788503 C A 0.243321 1.8086e-06
21:39792601 G A 0.533368 1.1373e-06
21:39797781 T G 0.035304 -5.2081e-06
21:39804746 T C 0.178487 -1.1096e-05
21:39804840 G A 0.148974 1.3256e-05
21:39804987 C A 1.868576 -5.6436e-05
21:39806127 G A 0.884279 -6.2575e-05
21:39806885 T C 1.643951 -4.6109e-05
21:39807332 T C 0.081332 -4.4038e-05
21:39809392 C T 0.156078 3.4608e-05
21:39810743 T C 0.282861 -3.6198e-05
21:39812389 C T 0.099054 1.4238e-04
21:39813085 G A 0.196439 2.5527e-05
21:39813287 C T 0.980155 -3.5131e-05
21:39813766 A G 0.087428 3.3057e-04
21:39815851 T C 0.032081 -8.0342e-06
21:39816711 T G 0.093335 7.9029e-06
21:39819563 G A 0.275805 -3.5084e-05
21:39822586 T C 0.176929 -4.1906e-05
21:39822906 C G 1.845142 1.0055e-04
21:39823432 A G 0.048115 -6.2279e-05
21:39827733 T C 0.262757 6.3495e-05
21:39831660 C G 0.991272 -2.3171e-05
21:39833491 T G 1.672588 2.5513e-05
21:39835031 C T 0.376102 -5.7378e-05
21:39841399 G A 0.838053 1.6076e-05
21:39842249 T G 0.191694 2.5167e-05
21:39846695 A G 0.278550 -1.2188e-05
21:39849553 G T 0.272987 -4.8302e-05
21:39865150 T C 0.374901 1.3575e-04
21:39871220 C T 0.033279 -5.6938e-05
21:39871868 T C 0.031844 -4.3540e-05
21:39872696 A G 0.770120 8.2034e-06
21:39874086 T C 1.697532 2.5388e-05
21:39876559 T C 0.027985 5.4308e-05
21:39877239 T C 0.062955 5.0969e-05
21:39878586 T C 0.360110 -8.3735e-05
21:39890830 G A 0.371239 -2.4634e-06
21:39892645 C T 0.024528 6.0486e-05
21:39894478 T G 0.025602 -4.6415e-05
21:39895082 C T 0.297142 -1.3148e-04
21:39898289 G T 0.086444 -4.2346e-08
21:39898389 T C 0.834489 2.5114e-05
21:39899504 A G 0.761061 5.3311e-06
21:39908195 T C 0.986452 -1.0533e-06
21:39908565 C T 0.095743 7.3837e-05
21:39913386 A G 0.117934 -3.8398e-05
21:39918509 A G 1.236709 -6.4734e-05
21:39930706 A C 1.731135 4.3514e-06
21:39937647 T C 0.043808 -2.0670e-05
21:39937677 T G 0.084094 -7.1315e-05
21:39937882 A G 0.255652 4.2719e-04
21:39940290 T C 0.043519 -6.4544e-05
21:39942744 A G 0.033009 1.8389e-05
21:39945849 G A 0.197660 1.1124e-04
21:39948379 C A 0.239553 1.2513e-04
21:39949456 C A 0.173086 3.7192e-05
21:39950290 G A 0.169259 -6.1305e-05
21:39951548 A C 1.100076 -8.0591e-05
21:39952654 T C 0.131346 1.2352e-05
21:39955954 A G 0.701332 -9.8851e-05
21:39957981 C T 0.081796 2.4920e-05
21:39959911 A G 0.088262 -7.0389e-05
21:39960164 A C 0.727591 1.8733e-04
21:39967221 T C 1.343154 -9.0497e-06
21:39970716 G A 0.025229 -1.5738e-04
21:39971881 G A 0.040160 -1.4135e-04
21:39972377 C T 0.892433 -2.1897e-05
21:39977052 T C 0.036573 -8.5387e-06
21:39978228 C T 0.056781 -1.3445e-04
21:39983448 T C 0.030883 3.6010e-05
21:39986245 C T 1.146341 3.1935e-05
21:39989110 T C 0.039293 -2.1685e-06
21:39990055 A G 0.118217 -1.3233e-04
21:39990690 G A 0.154439 1.2021e-04
21:39990729 C T 0.039621 -1.1071e-04
21:39993609 C T 1.939827 1.2541e-04
21:39999693 T C 0.063850 -5.4817e-05
21:40001141 G T 1.977335 6.4113e-05
21:40001142 C T 1.977299 7.0674e-05
21:40003117 C T 0.186790 -1.1661e-03
21:40007518 A C 0.085655 -6.4347e-05
21:40015609 T C 0.084682 2.7852e-05
21:40023665 T C 0.059241 -8.4421e-05
21:40027089 C T 0.039887 3.2795e-05
21:40028421 C T 1.533345 6.2812e-05
21:40032140 T C 0.992337 3.7815e-05
21:40047960 T C 1.975878 1.1503e-04
21:40048295 A G 0.525478 2.4590e-05
21:40054325 G C 0.109810 9.4393e-06
21:40056423 C A 1.007251 3.6532e-05
21:40064911 C T 0.038173 -2.8903e-05
21:40070986 C T 1.516552 6.4539e-05
21:40071144 T G 0.473448 -1.5245e-05
21:40075873 C T 0.408867 -6.9874e-05
21:40080197 G A 1.564849 -2.2392e-05
21:40086457 C T 0.040312 -6.8286e-06
21:40090623 T G 0.816070 -5.7345e-05
21:40096831 C T 0.070972 6.4654e-05
21:40100949 T C 0.105000 -1.7768e-04
21:40105169 T C 0.823554 3.7532e-06
21:40106130 A G 0.071806 -2.0103e-05
21:40110114 T C 0.058641 1.2267e-05
21:40111205 A G 0.559720 4.0573e-05
21:40113122 A G 0.069449 -7.7213e-05
21:40114431 T G 0.031578 6.1509e-05
21:40120198 T C 0.042698 1.2255e-04
21:40121109 T C 1.219497 9.6759e-06
21:40123972 C T 0.663961 -1.4681e-05
21:40125689 T C 1.958331 1.7573e-06
21:40127310 T C 0.054678 2.0849e-05
21:40132792 T C 0.114935 -4.0582e-05
21:40133027 A G 0.790503 -2.5171e-05
21:40139144 A G 0.227517 -5.7670e-06
21:40139466 A G 0.079761 1.0206e-04
21:40139856 G A 1.933485 2.4727e-05
21:40142924 T C 1.772732 -2.3450e-05
21:40146540 C T 0.352271 2.1361e-04
21:40149642 A G 1.422146 -1.6967e-04
21:40159070 C A 0.033873 1.4055e-04
21:40159358 C T 0.048495 1.2205e-05
21:40169832 C T 1.433048 -2.6994e-04
21:40172336 C T 0.236515 1.2227e-04
21:40173528 T C 0.810153 -2.4660e-05
21:40174711 T C 0.022230 7.2430e-07
21:40182177 C T 0.256872 -7.6588e-05
21:40186439 A G 0.060046 6.5377e-05
21:40189913 T C 0.049634 3.4603e-04
21:40190408 A C 0.020585 5.2140e-05
21:40190443 T C 0.059784 -1.8888e-04
21:40192894 A G 0.093770 2.5859e-05
21:40204149 C T 0.675409 -4.7736e-05
21:40206226 C T 0.023976 2.2554e-05
21:40209279 C A 0.028800 5.0066e-05
21:40213685 G A 0.504484 8.8760e-04
21:40219513 C G 0.098057 -7.8081e-06
21:40222927 A G 0.045918 -4.7701e-05
21:40227628 G T 0.223295 1.1389e-04
21:40230704 T C 0.592992 -4.2112e-05
21:40234118 A G 0.167409 2.3078e-05
21:40241311 A G 0.623382 1.3349e-04
21:40245135 T C 0.122829 -7.6065e-05
21:40250622 C A 0.056694 -5.6513e-05
21:40250766 A G 1.145936 8.1058e-05
21:40258408 C T 0.079401 -1.9320e-05
21:40260743 C T 1.733157 2.0128e-05
21:40261314 G T 0.115211 7.8108e-05
21:40269369 A G 0.043905 2.1834e-05
21:40272356 T C 0.057051 -1.0184e-05
21:40274211 T G 1.258206 3.5272e-05
21:40275917 T C 0.612120 1.3065e-04
21:40281283 T G 0.589594 9.7372e-05
21:40282556 G A 0.930366 -1.1637e-05
21:40283267 C T 0.233756 3.2575e-05
21:40283733 T C 0.094354 7.1991e-06
21:40287251 G A 0.047063 1.5294e-05
21:40289130 A G 1.314484 1.2668e-06
21:40289454 C T 0.283630 3.5080e-05
21:40290981 G A 1.524270 -3.0696e-05
21:40291413 A G 0.193505 7.0888e-05
21:40291740 C T 1.281533 1.5647e-05
21:40295588 T C 0.029432 -1.9489e-05
21:40298249 A G 0.021019 -3.5062e-05
21:40302013 C T 0.842623 9.2460e-06
21:40303003 T C 1.515893 -2.5044e-05
21:40314696 G A 0.139463 -1.3235e-06
21:40314704 G A 0.979802 -2.9447e-05
21:40315316 T G 0.835632 -2.3094e-05
21:40316902 A C 0.797835 -3.7669e-05
21:40319195 A G 1.219981 -8.9698e-06
21:40323728 T C 1.086324 3.8787e-05
21:40332635 C T 0.560639 -2.8333e-05
21:40335046 G A 1.423671 1.2410e-04
21:40343648 G T 0.817683 4.4191e-04
21:40357481 A G 0.171882 -6.5110e-05
21:40359005 G A 0.758568 5.3753e-05
21:40360909 G A 1.935789 3.5115e-05
21:40362437 A G 0.203976 -1.1467e-04
21:40369159 A C 0.845752 -3.1776e-05
21:40374788 A C 1.700605 -1.6795e-04
21:40375442 C A 0.226011 -1.5815e-04
21:40377859 T C 0.445372 -2.0515e-04
21:40380249 T C 0.937542 1.5883e-05
21:40382304 C T 0.067586 -6.0281e-06
21:40382497 T C 0.045307 -5.2338e-05
21:40383642 T C 0.204258 -2.6257e-04
21:40384135 T C 0.057742 -2.9574e-04
21:40385208 T C 0.164037 -8.1861e-06
21:40386379 T C 1.393655 -3.8697e-05
21:40386568 A G 0.163401 -1.7061e-05
21:40388273 G A 1.165157 -4.5770e-05
21:40390231 C T 1.006255 3.4333e-05
21:40391912 G C 0.041542 2.5941e-05
21:40393180 T C 0.073633 1.2115e-05
21:40393348 A G 0.081053 8.9011e-05
21:40401347 C T 0.536844 -1.0225e-05
21:40405512 A G 0.106694 -2.4649e-05
21:40406734 T G 1.931518 -1.6565e-04
21:40411110 G A 0.142258 -4.6597e-05
21:40412102 T C 0.320060 3.3338e-05
21:40414688 T C 0.125614 -1.7470e-05
21:40424954 G A 0.755059 2.2387e-05
21:40426091 T C 0.035596 -2.1471e-04
21:40430550 A G 1.247122 3.4314e-05
21:40436953 A C 0.146789 6.3613e-06
21:40445319 C T 1.155725 3.2784e-05
21:40447986 T C 0.031912 -8.2425e-05
21:40451794 A G 0.544452 -1.3790e-04
21:40452693 A G 0.658024 9.0232e-05
21:40453038 C T 0.037988 -1.4108e-05
21:40454823 T G 0.603648 3.9722e-05
21:40455048 A G 0.325484 -1.6982e-06
21:40465067 C A 0.080998 -8.7680e-05
21:40465178 A G 0.699781 -1.7153e-05
21:40465534 A G 0.533904 -5.1469e-05
21:40467323 T C 0.093335 1.1665e-04
21:40469520 G A 0.973719 -5.5725e-05
21:40470548 C T 0.398536 3.3369e-06
21:40471075 G A 1.679722 -7.7980e-05
21:40471448 T C 0.125247 -1.4448e-05
21:40484010 T C 0.420909 7.2249e-05
21:40486694 A G 0.041481 1.1315e-04
21:40489461 C G 1.505516 -2.9787e-07
21:40491903 G A 0.730223 4.0080e-05
21:40500901 T C 1.668479 -1.7247e-05
21:40502513 C A 0.582814 3.0905e-05
21:40505513 T C 0.620211 3.4605e-05
21:40507536 C T 0.132988 2.9973e-05
21:40509653 C T 0.814275 8.9670e-05
21:40509990 C A 0.674253 3.4580e-06
21:40512129 G A 1.910278 3.0337e-05
21:40512793 G A 1.729561 5.1073e-05
21:40518749 T C 0.092407 9.8470e-05
21:40523026 C T 0.167169 -1.0140e-05
21:40533964 T C 0.075370 -2.6979e-05
21:40536200 C G 0.034548 3.5005e-05
21:40543216 C T 0.735588 1.8133e-05
21:40545446 C T 0.037229 1.9239e-05
21:40550060 C T 0.047982 3.2875e-05
21:40566372 G T 0.323121 1.3178e-04
21:40571246 G A 1.867541 7.1954e-05
21:40573870 A G 0.049933 1.1368e-04
21:40573899 T C 0.263948 -4.0917e-05
21:40574305 G A 1.140389 1.3347e-05
21:40596757 T C 0.865240 3.2454e-05
21:40604429 G C 0.709028 2.9495e-05
21:40618419 C G 0.168523 -4.8163e-05
21:40623526 C T 0.875843 3.6112e-05
21:40628954 C T 0.091861 4.6037e-05
21:40632796 A G 0.074714 -2.4844e-07
21:40652992 A G 0.739207 1.3982e-05
21:40663255 C T 0.257456 3.1507e-06
21:40670460 C G 0.876116 4.0148e-05
21:40688518 T C 0.037277 3.7411e-05
21:40691570 A G 0.125938 4.9304e-05
21:40693015 C T 0.245765 -5.7065e-05
21:40696659 A G 0.062069 -2.8841e-05
21:40699376 C A 1.138039 9.2309e-06
21:40700949 C A 0.890550 5.1035e-05
21:40718518 G A 0.939431 -3.0527e-05
21:40719846 G T 0.075467 -6.0649e-05
21:40720494 T C 0.141346 1.9645e-05
21:40721611 C A 0.532566 -9.5158e-06
21:40729162 G A 0.044188 5.6734e-05
21:40734723 C G 0.179578 1.3937e-05
21:40735606 T C 0.866444 6.4007e-06
21:40757052 C A 0.052266 -2.8123e-06
21:40760259 A G 0.081131 -7.8487e-05
21:40762255 A G 1.357487 8.8819e-06
21:40764712 G C 1.434136 9.9956e-07
21:40778182 T C 0.245590 5.8115e-06
21:40779232 C T 0.438745 3.7694e-05
21:40792086 C A 0.087265 2.8310e-05
21:40814605 T C 0.409689 2.4702e-05
21:40816704 G A 1.941823 3.4153e-05
21:40817100 C T 0.720002 2.7913e-04
21:40817430 A G 1.063886 -8.4502e-05
21:40821845 C G 0.038313 -1.2057e-05
21:40821935 C T 0.024950 -2.9337e-05
21:40823860 G A 0.073380 1.2273e-04
21:40823902 G C 0.398520 1.9409e-05
21:40823981 A G 1.942148 2.8344e-05
21:40832021 G A 0.052130 8.0832e-06
21:40847614 T C 0.344303 3.9351e-05
21:40855893 G A 0.040546 -1.8724e-05
21:40857441 T C 0.072419 1.6594e-05
21:40860505 T C 0.129684 -5.2566e-05
21:40871810 C T 1.072867 -1.9808e-05
21:40872388 G T 1.881767 2.3211e-05
21:40883671 A G 1.145442 -1.7164e-05
21:40886026 G A 0.058849 -9.9899e-06
21:40895533 C T 0.101154 4.7266e-06
21:40897267 T C 0.133348 1.7622e-05
21:40900002 G A 0.046142 8.4423e-05
21:40901786 C G 0.108901 2.2121e-05
21:40903033 G A 0.702955 -3.5928e-05
21:40905614 G A 0.070507 1.1352e-05
21:40908759 G A 0.229715 -2.6004e-05
21:40912832 T C 0.103897 2.7872e-05
21:40926576 G A 1.555653 2.2560e-05
21:40928424 T C 0.087223 -3.4919e-05
21:40938269 C T 0.561372 4.2858e-05
21:40940572 A G 0.084166 -3.0509e-05
21:40949775 A G 0.258755 8.2738e-06
21:40967471 A G 0.543008 4.1318e-05
21:40969620 A G 0.593586 7.3413e-06
21:40970376 A T 1.134510 4.7180e-05
21:40970667 A G 0.366208 -1.7304e-05
21:40972378 T C 0.042532 -7.3324e-05
21:40976881 A C 0.121602 1.6060e-05
21:40978115 T C 0.340109 5.4253e-05
21:40979551 C T 1.078268 9.9036e-06
21:40980566 T C 0.166601 1.1735e-05
21:40981218 C T 0.242036 -4.6945e-05
21:40984309 C G 0.049410 1.6788e-05
21:41000700 G A 0.025080 4.3629e-05
21:41001279 G A 0.564414 2.0606e-04
21:41004329 A C 0.129577 2.9434e-05
21:41008874 C T 0.160898 -5.2410e-05
21:41009083 A G 0.044444 -5.1820e-06
21:41013394 G A 0.235356 1.5953e-06
21:41016050 A G 1.053698 4.4930e-05
21:41017029 A G 0.345088 2.8601e-05
21:41024247 A G 0.671257 2.3641e-04
21:41024925 T C 0.066687 -1.5263e-06
21:41025340 G A 0.308363 -2.3996e-05
21:41026510 G T 1.492702 -6.3303e-06
21:41027747 A G 1.510628 7.8628e-05
21:41027854 G A 0.207267 -1.2407e-04
21:41028571 T C 1.601714 4.0912e-05
21:41030055 C T 0.080670 6.3959e-05
21:41031610 T C 0.914208 -2.7088e-05
21:41032740 C T 1.629919 4.0131e-05
21:41033471 C T 0.096441 -6.3728e-05
21:41036065 G A 0.084104 -8.8302e-05
21:41041923 G A 0.027930 -5.1678e-05
21:41042198 C T 0.147003 1.8898e-05
21:41047876 G A 1.108681 -5.6462e-05
21:41062644 G T 0.115068 2.5356e-07
21:41070193 T C 1.037443 -1.1448e-05
21:41073378 A G 0.741593 -3.1871e-05
21:41079671 A G 0.113997 1.8695e-05
21:41087939 A C 0.026596 -3.7895e-05
21:41091265 T G 0.029082 -1.4517e-04
21:41091419 G A 0.855499 -9.6388e-06
21:41092950 A G 0.026242 -3.2201e-05
21:41096789 T C 0.083568 -4.6643e-05
21:41096916 G C 0.086993 2.0974e-05
21:41097382 C T 0.765572 1.4264e-05
21:41099821 A G 0.287152 -2.9479e-05
21:41099990 G A 0.167426 4.4499e-05
21:41100588 C T 0.093098 -1.1841e-04
21:41102421 C T 0.453957 5.4587e-05
21:41104209 C A 0.531356 -1.8177e-05
21:41106071 T G 0.203174 -1.5892e-06
21:41110282 G A 0.432243 1.1080e-05
21:41110656 C T 0.021620 1.8615e-05
21:41115608 C T 0.084516 -5.4187e-05
21:41118178 A G 0.027725 -2.0411e-05
21:41123301 C T 1.686220 5.7305e-05
21:41126687 C T 0.235405 -1.2150e-06
21:41130751 A C 0.971934 -4.4106e-05
21:41130863 T C 0.058816 -4.5974e-06
21:41131177 T C 0.022623 -3.7558e-07
21:41132177 C T 0.716591 1.4583e-04
21:41137507 C G 1.504565 7.8135e-06
21:41142742 G A 0.808030 -5.1311e-05
21:41142932 T C 0.069466 -5.4395e-05
21:41144688 T C 0.114189 -1.4133e-05
21:41151163 C T 0.024194 2.9577e-07
21:41165462 A C 0.586391 8.7201e-05
21:41166390 A G 0.045681 -7.0948e-05
21:41167713 A G 0.035943 -3.3189e-05
21:41170218 G A 1.655295 -4.5188e-05
21:41173083 T C 0.037443 3.6608e-05
21:41177604 T G 0.143722 -1.1021e-04
21:41186449 A G 0.022798 -1.1618e-04
21:41193094 G T 0.802473 -2.9772e-04
21:41202923 C T 0.214285 6.3748e-06
21:41207219 T C 0.039316 -2.3327e-05
21:41207502 G A 0.231477 -1.7696e-06
21:41207955 T C 0.622246 1.1928e-04
21:41209182 G A 0.213437 7.7874e-06
21:41213844 T G 1.797196 -2.0876e-05
21:41217378 A T 0.042253 -1.2880e-06
21:41218070 T C 0.050777 -8.9235e-05
21:41225188 G A 0.056999 5.7781e-06
21:41228847 T C 0.038783 -3.3486e-05
21:41230005 T C 0.178523 2.8636e-05
21:41232468 C A 0.216024 -2.3073e-05
21:41232560 G A 0.620598 -3.9360e-05
21:41234519 A G 0.737941 -2.8835e-05
21:41234802 C T 0.032594 -2.7798e-05
21:41235752 G A 0.929983 -2.9949e-05
21:41236965 G A 1.336292 1.4881e-04
21:41241410 A G 0.443211 -9.9088e-07
21:41243473 A G 0.457184 -2.6133e-05
21:41243537 C T 0.077142 -5.0450e-05
21:41244361 G T 0.349068 -9.2628e-05
21:41248660 T C 0.349697 2.2032e-04
21:41253727 A G 0.041750 -2.0985e-06
21:41259812 C A 0.179243 -4.7904e-05
21:41259867 G A 0.206099 -4.7543e-05
21:41259941 G A 0.630766 1.6785e-05
21:41262135 T C 0.122404 2.6136e-05
21:41263366 T C 0.115825 -4.0301e-05
21:41265097 G A 1.265723 1.1046e-05
21:41265859 A G 0.072445 3.6382e-05
21:41267647 T C 0.460423 -4.0319e-06
21:41267880 T C 0.319210 -1.2279e-05
21:41268738 T C 0.205670 2.7748e-05
21:41269489 T C 0.467054 -2.2980e-07
21:41271264 G A 0.663312 -2.4019e-05
21:41273310 T C 0.088849 1.0555e-05
21:41275890 A G 0.225716 4.4301e-05
21:41276570 A G 0.061014 -3.3233e-05
21:41277049 G A 0.342329 2.3914e-05
21:41278161 G T 0.074497 5.9029e-06
21:41278219 A G 0.061718 -3.5635e-05
21:41278244 G A 1.066551 -4.1482e-05
21:41278302 T C 0.289813 -1.5257e-04
21:41278341 C A 0.101917 -2.1747e-05
21:41278903 G C 0.129554 4.0889e-04
21:41280190 A G 0.209124 4.4992e-05
21:41280418 T C 0.044892 4.0341e-05
21:41280938 A G 0.678700 -3.5473e-05
21:41282202 A C 0.043448 -1.3436e-04
21:41282365 A G 0.337315 -4.6341e-05
21:41282579 G A 0.285873 3.1925e-05
21:41283608 A G 1.643853 -2.0301e-04
21:41284211 G A 0.727350 -1.1896e-05
21:41284790 G A 1.384943 -5.5771e-05
21:41285926 G A 0.445918 -1.7086e-05
21:41289329 A C 0.060465 -3.1582e-05
21:41293103 G A 0.302838 -4.7333e-05
21:41294831 T C 0.704137 -4.4449e-05
21:41295673 G A 0.830267 8.6835e-06
21:41296345 A C 0.104338 -8.0637e-05
21:41297318 G A 0.271085 -2.4438e-05
21:41298197 G A 0.088638 -4.9799e-05
21:41298572 G A 1.017667 -8.6187e-06
21:41299122 G A 0.034911 9.6942e-05
21:41302134 T C 0.461546 -7.8176e-06
21:41302360 C A 0.281176 -1.2567e-04
21:41303134 T C 0.581710 -7.1134e-05
21:41303233 C A 0.090579 -2.7075e-05
21:41307046 G C 0.315468 -5.8606e-05
21:41307457 G A 0.366484 -6.7135e-05
21:41307573 A G 1.798267 -2.2597e-04
21:41309565 T G 1.782249 -1.0662e-04
21:41309823 A G 0.530930 -3.6899e-05
21:41309957 T C 0.077291 4.2966e-06
21:41310443 T C 0.960983 3.7841e-05
21:41312666 A C 0.090803 -6.6170e-05
21:41324867 C T 1.144170 1.0033e-04
21:41336939 T C 1.914341 1.9715e-05
21:41337036 T G 1.394593 2.4862e-04
21:41337136 T C 0.265830 1.4998e-04
21:41340005 C T 0.122829 5.4084e-05
21:41343650 C T 0.645849 3.9649e-05
21:41344479 C T 0.271660 7.1790e-05
21:41344489 C T 1.458557 6.5240e-05
21:41344753 A G 0.349438 -3.1396e-05
21:41345972 T C 0.108541 1.5698e-05
21:41345994 G C 1.095032 2.6000e-05
21:41348304 C T 0.178679 1.2455e-05
21:41348748 A G 0.041497 1.8964e-04
21:41349317 C A 0.060267 1.1865e-05
21:41350201 C T 1.780639 -6.8540e-05
21:41350940 T C 0.039764 8.1238e-06
21:41351935 A G 0.028637 -1.5888e-04
21:41353003 G A 0.619010 4.6668e-05
21:41354868 A G 1.161849 7.6291e-05
21:41363778 T C 0.252399 -1.1768e-05
21:41365830 A G 0.551236 2.3996e-04
21:41366369 T C 0.037966 -1.7995e-04
21:41366520 A G 1.616161 2.3964e-04
21:41372517 C T 0.258495 -1.8715e-05
21:41376800 G A 0.055178 -2.0903e-05
21:41378597 A G 0.550989 3.0377e-05
21:41379948 T C 0.370181 3.2917e-05
21:41386829 T C 0.525627 8.2501e-05
21:41386905 G A 0.261705 -5.9418e-06
21:41387845 A C 0.731300 5.9060e-05
21:41388084 C T 0.045058 -4.8008e-06
21:41390174 G C 0.338882 -1.7137e-05
21:41390179 A G 0.686379 2.5874e-03
21:41390789 T C 0.425826 -1.3083e-04
21:41390971 G A 0.448589 2.9512e-05
21:41393428 T C 0.059891 -4.6505e-05
21:41402706 G A 1.421032 1.9921e-05
21:41412497 A G 1.549701 -1.8954e-04
21:41415044 C T 0.956815 3.5228e-05
21:41416066 T C 0.098080 -1.6292e-05
21:41417695 A C 0.071812 4.9939e-06
21:41425814 A G 0.057453 -3.3482e-05
21:41427324 T G 0.854139 4.3461e-05
21:41430453 G T 0.220938 8.7129e-05
21:41432917 A G 0.173102 2.7616e-05
21:41434377 G A 0.538298 4.4495e-05
21:41447058 C G 0.098823 -3.3726e-06
21:41447599 G A 0.788935 -2.1463e-04
21:41454053 C T 0.561746 1.9742e-04
21:41460412 T C 1.307503 9.8621e-05
21:41461480 C T 0.269122 5.7645e-05
21:41464836 G A 0.336864 1.0127e-04
21:41476880 G A 0.285152 6.3772e-05
21:41476950 T C 0.044220 -9.0580e-06
21:41491333 C T 0.215326 -1.1986e-06
21:41492270 A G 0.173813 6.6779e-06
21:41494144 T C 0.076590 -5.9194e-05
21:41500104 G T 0.044843 -3.0640e-05
21:41500610 T C 0.041890 -3.3864e-05
21:41502596 T C 0.280024 -3.2315e-04
21:41504245 T G 0.032263 -4.0926e-05
21:41505308 G A 0.055145 1.0965e-05
21:41506167 T C 0.056512 -6.6128e-06
21:41507102 C T 0.804878 -4.1903e-05
21:41516071 G A 0.075081 -4.2433e-05
21:41518035 T G 0.058995 4.4963e-05
21:41518160 T G 0.063841 3.3177e-05
21:41518401 G T 1.140548 1.5194e-05
21:41518909 G A 0.059972 -2.9534e-05
21:41522683 G A 0.127574 1.9587e-05
21:41523288 T C 0.066830 1.2978e-05
21:41524631 C T 1.529603 1.8564e-04
21:41525234 C A 0.087424 1.0668e-06
21:41525807 T C 0.073419 -8.8762e-05
21:41528867 T C 0.167056 3.2395e-04
21:41529296 C T 1.487191 6.7422e-05
21:41531047 T C 0.111703 2.9866e-05
21:41531893 C T 0.052312 6.3459e-05
21:41531974 T C 0.714455 3.9245e-05
21:41534335 A C 0.099895 1.4580e-04
21:41535521 C T 0.531106 -1.4367e-04
21:41536215 G A 1.276820 -3.6290e-05
21:41537377 C T 0.378244 2.6602e-05
21:41540501 A G 0.411435 -3.8838e-05
21:41544215 C A 0.996962 -1.0423e-06
21:41549659 G A 0.681735 -4.4217e-06
21:41555468 T G 0.739145 -3.0083e-06
21:41555730 C T 0.547964 -1.2884e-05
21:41556988 T C 0.036385 5.1605e-05
21:41556992 T C 0.032545 5.4037e-05
21:41559182 A G 0.041107 4.1284e-05
21:41570044 G A 0.027686 6.0798e-06
21:41570284 A G 0.030705 -2.6894e-05
21:41570496 A G 0.021730 -4.3258e-05
21:41570591 C T 0.039838 -2.7100e-05
21:41570847 T C 0.044347 3.7973e-05
21:41575227 C T 0.083760 3.0018e-05
21:41577073 C A 0.917311 7.6329e-06
21:41579449 C T 0.046372 5.7286e-05
21:41580598 G A 0.059375 8.4126e-05
21:41586120 G C 0.041890 -4.8387e-05
21:41587827 G T 1.101910 1.8731e-05
21:41596764 A G 0.026933 -1.8807e-05
21:41603034 T A 0.170103 -5.6764e-05
21:41610486 A G 0.046557 1.1518e-06
21:41610987 C T 0.039579 -1.7219e-04
21:41611936 C G 0.179899 -2.8211e-05
21:41614510 C T 0.047534 5.8792e-05
21:41629216 G A 0.102033 3.0932e-05
21:41633696 A G 0.115630 -4.7983e-06
21:41644206 T C 0.174651 3.6773e-05
21:41645919 C A 0.056557 3.2389e-05
21:41648897 A G 0.082819 2.7231e-05
21:41649864 G A 0.076051 -9.3076e-06
21:41662855 G T 0.029283 8.3281e-05
21:41662866 G A 0.734812 -6.1259e-05
21:41663512 T C 0.094503 1.6292e-05
21:41665904 T G 0.044918 -5.8774e-05
21:41667378 G A 1.843052 -8.7089e-05
21:41667714 T C 0.098178 -2.7223e-05
21:41669008 T C 0.112378 -3.6992e-05
21:41680602 G A 0.060468 5.2554e-05
21:41683405 G A 0.112696 -1.0746e-04
21:41683693 T C 0.110807 6.2461e-06
21:41684090 T C 0.170645 -3.6942e-06
21:41686139 T G 1.050845 -8.0039e-05
21:41687692 A G 0.047265 2.5306e-05
21:41691739 C G 0.095591 1.2567e-04
21:41698655 G A 0.158951 -1.3512e-04
21:41700214 G A 0.151661 -1.8790e-05
21:41704067 T G 1.105130 -6.9988e-05
21:41708048 T C 0.049378 1.4185e-05
21:41709389 T C 1.093387 9.4261e-05
21:41710654 G C 0.068404 -1.4037e-04
21:41710696 T G 0.074584 -3.3081e-05
21:41717096 C T 0.028884 -1.1582e-04
21:41722613 C T 0.100271 -2.2661e-05
21:41724514 G A 1.383768 -3.3201e-05
21:41738770 C T 0.053672 -3.6058e-05
21:41740078 C T 0.624074 2.1425e-05
21:41742396 C T 0.057722 -3.6329e-05
21:41749261 T C 0.023684 -6.8625e-05
21:41750435 T C 1.233840 -1.9624e-05
21:41751622 C T 0.040416 -1.3359e-04
21:41754584 A G 0.020023 -1.5248e-05
21:41754869 G A 1.054701 1.7571e-05
21:41759209 A G 0.099206 -1.2859e-05
21:41760632 G T 0.020708 -4.4762e-05
21:41760665 T C 0.107746 1.0342e-05
21:41762255 T C 0.175433 3.1096e-05
21:41763357 G T 1.202860 -2.6812e-05
21:41765173 T C 0.991918 3.0799e-06
21:41768402 C T 0.166400 -4.5836e-05
21:41769885 T C 0.104620 8.6852e-06
21:41775859 G A 0.027109 -2.9297e-05
21:41776046 G A 0.081527 -8.7245e-05
21:41777123 G A 0.979867 -4.5142e-06
21:41779930 A G 0.039449 1.4286e-05
21:41782373 C T 0.038313 -8.1141e-06
21:41786287 G A 1.459131 -2.0599e-05
21:41787341 C T 0.086837 3.7351e-05
21:41790074 A G 0.109323 3.5356e-06
21:41790833 C T 0.258547 7.0218e-07
21:41796260 G A 0.073607 -1.2025e-04
21:41799963 C T 0.825638 7.8633e-06
21:41800854 C T 0.135614 1.3462e-06
21:41802053 G A 0.106665 -8.6827e-05
21:41802499 A C 0.312819 -9.9261e-05
21:41802527 G A 0.027894 7.0474e-06
21:41802772 G A 0.155624 -2.0192e-05
21:41810390 T C 0.038235 -6.2264e-05
21:41811003 T C 0.157205 1.5574e-05
21:41813132 C T 0.056733 5.3714e-05
21:41813285 T C 1.427612 2.0136e-05
21:41816354 A C 0.445807 -1.3177e-07
21:41817885 C T 0.031880 2.6169e-04
21:41819140 T C 0.044519 4.6117e-05
21:41835657 A G 0.150402 4.3843e-05
21:41838849 T C 0.029965 -2.9607e-05
21:41841960 C T 0.261819 2.4885e-06
21:41844324 T C 1.941073 -5.1678e-05
21:41844988 T G 0.108924 -3.3166e-05
21:41845088 T C 0.217732 5.7982e-06
21:41846956 C T 0.063198 6.4369e-05
21:41849478 T C 0.447232 7.2787e-06
21:41854541 C T 0.578403 -4.4375e-06
21:41856480 C T 0.063656 -3.5648e-05
21:41858048 A G 0.046703 -8.3070e-05
21:41859770 C A 1.253250 -2.3020e-05
21:41861298 A G 0.155157 -4.5909e-05
21:41866895 A C 0.204116 4.9546e-06
21:41877605 G C 0.037102 2.3696e-06
21:41877678 T C 0.203408 5.8598e-06
21:41877887 G A 1.444373 -1.2699e-05
21:41878114 T G 0.049121 -6.2075e-05
21:41881113 G A 1.971976 -2.9641e-05
21:41881239 A G 0.215038 -5.6259e-05
21:41883599 G A 0.062971 5.5392e-05
21:41884731 C T 0.037881 -3.9319e-06
21:41886135 C A 0.103228 -3.7230e-05
21:41893358 A G 0.052838 8.7581e-05
21:41894083 A G 0.021811 -8.1437e-05
21:41894690 T A 0.202772 1.3540e-05
21:41897597 G A 0.068560 1.5842e-05
21:41901400 C T 0.316607 2.1714e-05
21:41904600 A G 0.049034 1.1294e-04
21:41906815 G A 0.308372 4.5708e-05
21:41909335 G A 0.039498 -1.5923e-05
21:41910362 A G 0.246573 1.3612e-05
21:41910944 C T 0.064237 5.1255e-06
21:41911088 C G 0.278969 2.5292e-06
21:41914050 C T 0.032879 -4.0059e-05
21:41914754 G A 0.128301 -3.1896e-05
21:41917680 A G 0.059401 1.3759e-05
21:41918117 G A 0.332647 3.2656e-05
21:41921629 T C 0.095513 4.7327e-05
21:41922143 C T 1.173894 1.7643e-05
21:41924376 A C 1.003314 2.4254e-05
21:41932452 C T 0.182239 -2.1302e-05
21:41942098 A G 0.033882 2.1637e-05
21:41950543 A G 0.129742 1.3686e-05
21:41958912 A G 0.166553 -7.4948e-06
21:41959656 C T 0.088940 4.9021e-05
21:41962165 G A 0.035171 -3.9546e-05
21:41962744 T C 0.981782 -9.6817e-06
21:41964375 G A 1.256554 5.6697e-06
21:41976996 A G 0.467083 2.4741e-05
21:41980344 C T 0.310992 -5.6446e-06
21:41980351 C T 0.846392 5.5937e-06
21:41982119 C T 0.046547 -7.7726e-05
21:41986390 G A 0.047531 2.9018e-05
21:41989987 T C 0.199426 -3.6833e-05
21:41993464 T C 0.021039 -8.6567e-07
21:41993758 G A 0.166770 1.3852e-05
21:42000488 C T 1.237190 1.9280e-05
21:42003285 T C 0.108473 7.8025e-06
21:42003682 C G 0.148425 -2.2753e-05
21:42003948 C T 0.232720 -2.9524e-05
21:42006285 C T 0.083539 -1.6696e-05
21:42011340 T C 0.998361 -2.8849e-05
21:42013261 G A 0.464136 1.4967e-05
21:42017358 A G 0.079625 1.1662e-04
21:42018817 A G 0.319814 3.1740e-05
21:42021057 C T 0.852821 -2.2377e-05
21:42023554 T C 0.522352 8.3353e-06
21:42025454 G C 1.723280 1.2570e-05
21:42026941 T C 0.496652 1.8124e-05
21:42028510 A G 0.582580 -2.9930e-06
21:42030007 T C 1.376718 2.6132e-05
21:42030865 C T 0.498330 1.3284e-05
21:42030923 A G 1.806774 6.6159e-06
21:42031202 A G 0.594839 2.4259e-05
21:42033078 C A 0.127120 7.1842e-05
21:42037140 A G 0.070261 -5.5897e-06
21:42037348 C T 0.051559 -7.6769e-05
21:42038943 T C 0.303364 3.4496e-05
21:42040903 T C 0.055603 -1.5282e-05
21:42044401 G A 0.609163 -1.9644e-05
21:42046090 C T 1.798283 -9.3959e-06
21:42047389 A T 0.032792 -4.2953e-06
21:42048274 T C 0.036998 2.5189e-05
21:42048311 A G 0.874464 -1.3947e-05
21:42051160 G C 0.158922 -6.5934e-06
21:42056903 C T 0.173677 -2.4026e-06
21:42057798 T G 0.161846 4.0602e-05
21:42059065 G A 0.603178 3.3034e-05
21:42059090 T C 0.332027 8.4916e-05
21:42059209 C T 0.514585 2.1290e-05
21:42064088 C T 0.518668 3.5434e-05
21:42064339 G T 0.055736 -2.5701e-05
21:42064507 T C 0.091095 -7.9446e-05
21:42064785 T C 0.024820 6.6303e-05
21:42066488 T G 0.118730 2.2594e-05
21:42071197 T C 0.170012 5.5910e-05
21:42081198 G C 0.463737 6.3002e-05
21:42087560 C T 0.109382 -2.7770e-05
21:42088651 A G 0.108678 -3.1931e-05
21:42096412 C G 0.075353 -1.4651e-05
21:42096562 T C 0.070631 4.4847e-06
21:42097209 G A 1.946296 2.9842e-05
21:42101512 C T 0.128785 -9.2698e-05
21:42104121 A G 0.277061 5.5705e-05
21:42105119 C T 0.112751 4.4380e-06
21:42105523 C T 0.211003 -9.0962e-06
21:42108136 T C 0.616761 2.4429e-05
21:42112368 C T 0.115046 -3.8054e-05
21:42116685 G A 0.743436 -1.7318e-05
21:42116943 C T 0.178266 1.9718e-06
21:42118917 C T 0.053607 -6.4404e-05
21:42120403 C T 0.030581 -2.6088e-05
21:42123425 A G 0.088882 1.4070e-05
21:42125540 G A 0.053561 7.5028e-06
21:42127777 A G 0.026151 4.4081e-05
21:42130051 A G 0.065181 -9.8666e-06
21:42132692 G A 1.362440 1.9628e-05
21:42132802 A C 0.738535 -1.3658e-05
21:42138491 A G 1.527545 1.4442e-05
21:42140696 C T 0.035294 1.7134e-05
21:42146443 A G 0.025781 -1.1297e-05
21:42148065 C T 0.074273 6.9430e-05
21:42159331 C A 0.306853 4.8431e-06
21:42161421 C T 0.042370 -4.4298e-05
21:42168977 C T 0.138542 -2.4668e-05
21:42170004 A G 0.174969 -1.8837e-05
21:42170401 G T 0.029124 -2.3328e-05
21:42174960 G A 1.126825 -5.6028e-06
21:42183983 A G 1.766478 -1.0105e-05
21:42184690 C T 0.135247 -7.2261e-05
21:42184759 G A 0.515838 7.7832e-06
21:42186223 C T 0.157253 -4.0742e-05
21:42188033 C T 0.329256 3.5551e-06
21:42191539 G A 0.141969 -1.1378e-04
21:42191870 C T 0.060913 -2.6520e-05
21:42193343 A C 1.962528 -5.3062e-05
21:42197952 C G 0.023668 3.5521e-05
21:42198154 G A 0.637385 3.7433e-05
21:42198763 C T 0.536114 2.8212e-05
21:42201921 T C 1.402055 -4.1486e-05
21:42205584 G A 0.092906 -2.8892e-05
21:42208057 G T 0.440156 1.0987e-04
21:42208423 T C 0.095931 4.4769e-05
21:42208894 C T 0.044720 9.6688e-06
21:42209398 G A 0.539204 1.7036e-04
21:42212274 G T 0.254740 -5.1418e-05
21:42212555 C T 0.626537 4.9247e-05
21:42215041 T C 0.084231 4.2373e-05
21:42215537 C T 0.776433 -7.3010e-05
21:42223031 A G 0.044850 -8.7802e-05
21:42224601 G C 0.407520 2.1619e-04
21:42225339 T C 0.041153 -4.4801e-05
21:42226080 C T 0.563086 3.8601e-06
21:42230250 A G 0.911894 -1.9793e-05
21:42233558 C T 0.164933 -1.4170e-05
21:42233986 T C 0.113050 -7.0057e-06
21:42236763 A G 0.021594 4.7758e-05
21:42243752 T C 0.030374 3.2233e-05
21:42248771 A G 1.072078 -6.1980e-05
21:42249667 G T 0.206193 -2.3089e-05
21:42251534 A C 0.028725 -3.2601e-05
21:42253260 T C 1.314348 -6.1910e-05
21:42254234 A G 0.081027 7.9407e-05
21:42257165 A G 0.203389 -3.1884e-06
21:42262448 G A 0.070076 1.9547e-05
21:42263633 T C 0.038264 3.9945e-05
21:42267230 C T 0.147886 1.5040e-05
21:42267559 C T 0.033951 -1.1691e-05
21:42269076 T C 0.320940 -3.6047e-05
21:42270173 G C 0.091585 -9.5386e-06
21:42271863 A C 0.032006 2.1038e-05
21:42272233 T C 0.060426 -5.9103e-05
21:42272735 A C 0.954157 6.9019e-05
21:42273699 G T 0.164040 3.4600e-06
21:42275360 T C 0.046677 -2.9472e-05
21:42275653 T C 0.108723 4.7163e-05
21:42275839 G A 0.021795 7.5804e-05
21:42276167 A G 0.429919 -4.5485e-06
21:42276379 T C 0.482731 -5.8691e-06
21:42277689 T C 1.152791 1.8874e-06
21:42278952 A G 1.279290 4.8917e-06
21:42281403 C T 0.055769 4.7288e-05
21:42282685 C G 0.502267 -1.3518e-05
21:42284256 A G 0.198507 -4.8259e-05
21:42285274 C A 1.059401 -8.6108e-06
21:42298728 C T 0.062964 -1.6723e-04
21:42305604 A C 0.121391 -1.4788e-05
21:42306736 G A 0.188338 6.5807e-05
21:42308279 C T 1.194612 3.0837e-05
21:42308567 T C 1.918298 -3.1041e-05
21:42310676 A G 0.041766 3.0233e-05
21:42312851 A G 0.033613 -2.1313e-05
21:42313343 T G 0.189049 -5.8864e-05
21:42314029 A G 0.100576 3.9442e-05
21:42314556 T C 0.309323 -6.3844e-06
21:42315214 G C 0.182057 -8.0651e-05
21:42315964 T C 0.261611 -6.7271e-06
21:42320428 C T 0.597786 -1.2002e-05
21:42324945 A G 0.020731 -1.3515e-05
21:42326579 A G 0.062315 -1.4246e-04
21:42333827 A G 0.157679 6.7517e-05
21:42342677 G C 0.023103 -1.2033e-05
21:42346685 G A 0.060926 1.0496e-05
21:42352376 G A 0.108947 6.5891e-05
21:42353039 G A 0.887963 -6.7265e-05
21:42372546 A G 1.915458 -4.6800e-05
21:42378425 T C 0.135682 1.3025e-04
21:42378656 C T 0.347653 -1.9507e-05
21:42381055 G A 0.552505 -3.8860e-05
21:42385435 A G 0.064792 1.2276e-04
21:42389508 C T 0.074896 -2.4287e-05
21:42389630 C A 0.297145 -1.1427e-05
21:42393205 C T 0.229377 -2.1990e-05
21:42393953 T C 0.055554 1.6265e-05
21:42394439 C T 0.057924 5.3209e-06
21:42394479 C T 0.698031 4.5942e-05
21:42395911 G A 0.231347 -1.4785e-05
21:42398328 A G 0.195849 -4.6982e-05
21:42400918 C T 1.615593 -1.0304e-05
21:42419436 T C 0.025271 -5.0627e-05
21:42422934 G T 0.020361 1.3473e-05
21:42424181 C T 0.169853 -3.4610e-05
21:42426742 C T 0.486726 -1.6116e-05
21:42426798 A G 0.081790 -4.9158e-05
21:42436003 T C 0.902316 -3.9287e-05
21:42436854 G A 0.090024 2.4920e-07
21:42444486 G A 0.096915 3.8276e-05
21:42451272 T C 0.069722 4.6404e-05
21:42462652 T C 0.030844 -3.1900e-05
21:42464480 T G 0.023746 -6.0947e-05
21:42467224 T C 0.038443 -1.7018e-05
21:42468840 G C 1.373758 -2.8961e-05
21:42469531 C T 0.116325 1.1119e-05
21:42469905 C T 0.168863 -6.9915e-06
21:42470468 G A 0.112968 6.0437e-06
21:42470584 C T 0.850007 3.9849e-05
21:42477720 A C 0.738899 4.1738e-05
21:42480098 C T 1.351888 -1.3966e-05
21:42480152 T C 0.061348 8.8655e-05
21:42480495 C T 0.109583 6.2858e-05
21:42483462 C T 0.567007 3.8783e-05
21:42483632 G T 0.250864 -1.0944e-05
21:42483809 C G 0.038933 4.5114e-05
21:42484961 G C 0.081868 2.7546e-05
21:42486231 G C 0.148616 1.7532e-05
21:42487810 G A 1.400467 -4.0533e-05
21:42491120 T C 1.424135 -1.7468e-05
21:42493949 G C 0.248699 -8.9105e-06
21:42497458 G A 0.318778 -1.1987e-04
21:42503585 C T 0.629825 2.7303e-05
21:42511678 A C 0.244593 -4.6974e-05
21:42511918 G T 0.345783 -1.2902e-04
21:42514815 G A 0.026557 -1.8572e-05
21:42517012 G A 0.220851 1.2122e-04
21:42517399 G A 1.666866 -2.7287e-05
21:42519356 C T 0.648913 5.3293e-06
21:42520337 G A 1.007384 -2.0295e-05
21:42520646 C A 1.425028 2.1013e-05
21:42523852 T C 0.417336 1.0281e-04
21:42532075 A C 0.545536 6.9518e-05
21:42537986 T C 0.094065 -6.3248e-05
21:42542987 G A 0.511810 3.6992e-05
21:42543537 T C 0.253250 -2.0270e-04
21:42543663 T C 0.918006 9.3251e-06
21:42546059 G C 1.852276 -1.3515e-04
21:42546461 G A 1.408660 -3.3296e-05
21:42548224 C A 0.584518 1.8572e-05
21:42548829 C G 1.150291 2.1461e-05
21:42551626 A G 0.032240 6.6617e-05
21:42551788 G A 0.099907 7.6577e-05
21:42553633 T C 0.208452 -1.3014e-04
21:42554634 C T 0.324257 -5.5653e-05
21:42555005 G A 1.921115 1.8221e-04
21:42556885 G A 0.566494 -2.6805e-05
21:42563324 T C 0.235220 4.9333e-07
21:42563352 A G 0.030556 -7.6957e-06
21:42566473 C G 0.036943 -3.1005e-05
21:42567137 T C 0.410007 1.4595e-05
21:42568419 T G 0.184307 -5.7939e-05
21:42570445 T C 0.548977 -1.5939e-06
21:42572344 C A 0.294315 -3.0130e-05
21:42572435 A G 0.025671 -3.7362e-05
21:42574696 G T 0.296535 -1.7747e-05
21:42576300 G A 0.077619 4.4926e-05
21:42576964 A G 0.459874 7.4494e-06
21:42581448 A G 0.761609 -1.2481e-04
21:42581575 G A 0.599253 -7.0672e-05
21:42585088 G A 0.330366 -8.5989e-05
21:42586604 T C 0.058164 2.7422e-05
21:42591611 A G 0.736617 -3.4553e-05
21:42591867 T G 0.033120 5.4286e-05
21:42596837 C G 0.659014 -2.2708e-05
21:42598396 G A 0.255723 4.0069e-05
21:42601214 A G 0.446671 2.1212e-06
21:42602735 G A 0.194158 -4.1307e-05
21:42606757 C T 0.305088 9.3940e-05
21:42607306 A G 0.318564 -1.4107e-04
21:42610218 T C 0.084886 -4.5648e-05
21:42616731 C T 0.674918 -1.4997e-05
21:42618664 T C 0.060335 -5.3597e-05
21:42620119 A C 0.379003 -3.8854e-05
21:42624470 T C 0.085600 1.1385e-05
21:42624622 T G 0.248245 -1.2891e-05
21:42626706 C T 1.301926 1.4042e-05
21:42627614 G A 0.049115 3.5368e-05
21:42634665 G T 0.071640 5.9542e-05
21:42637222 T G 0.122277 -3.5113e-05
21:42648821 G T 1.011941 2.5135e-05
21:42653246 C T 1.866061 -3.6141e-06
21:42653535 T C 0.069664 3.4382e-05
21:42654710 A G 0.082345 5.3973e-05
21:42656370 C A 0.231117 -5.1124e-05
21:42657187 T G 1.217394 -1.6741e-05
21:42657487 G C 0.100878 -6.6293e-06
21:42659015 T C 0.669774 -1.9069e-05
21:42665680 G A 0.839118 -8.9646e-06
21:42669465 A G 0.220821 2.5003e-05
21:42675859 A G 0.145877 -2.0394e-05
21:42689443 C G 0.441750 5.0470e-05
21:42691238 A G 0.166897 4.0923e-05
21:42694373 T C 0.101144 3.2472e-05
21:42694870 A G 0.106454 2.2460e-05
21:42696254 G A 0.058644 9.4606e-06
21:42700146 C T 0.416449 1.9761e-05
21:42702530 A G 0.063815 -2.9179e-05
21:42711713 T C 0.101644 -1.0023e-04
21:42714108 T G 0.126153 3.8604e-05
21:42714691 C T 0.023220 -4.8409e-05
21:42714799 A G 0.087957 6.1188e-05
21:42716361 A G 0.025895 -4.8384e-06
21:42717662 C T 1.683318 -5.9278e-05
21:42720579 A G 0.042347 -2.0435e-05
21:42721784 T C 0.243269 5.0826e-05
21:42725380 A G 0.459732 1.0863e-06
21:42727955 G A 1.952427 -1.0256e-05
21:42730007 C G 0.104273 1.0103e-04
21:42730745 A G 0.040062 7.4952e-05
21:42731511 G A 0.378925 3.1678e-05
21:42732206 A G 0.154163 9.0001e-05
21:42732963 T C 0.164530 3.5532e-05
21:42734460 T C 0.058157 1.2061e-05
21:42735622 T C 0.103916 1.0210e-05
21:42735719 A G 0.249193 2.3131e-05
21:42735754 T C 0.091524 1.2399e-06
21:42735872 T C 0.072205 -7.2106e-06
21:42737052 G A 0.149902 -5.1504e-06
21:42742212 A C 1.395174 4.0561e-05
21:42742529 G A 1.565985 6.6620e-05
21:42743111 C G 0.024204 -4.6148e-05
21:42745172 G A 0.158211 -4.3526e-06
21:42746081 T C 1.212769 2.1757e-05
21:42749189 G A 1.063020 1.4005e-04
21:42750312 C T 0.035930 3.9261e-05
21:42750412 G A 0.147958 -2.2034e-05
21:42751392 T C 0.069514 1.7924e-05
21:42752754 A G 0.048417 4.7048e-05
21:42753064 A G 0.033282 6.6999e-05
21:42756275 C T 0.340694 2.8592e-05
21:42756390 T G 0.030630 -1.9878e-05
21:42759592 T C 0.204998 1.4113e-04
21:42761079 A G 0.669764 1.5545e-06
21:42762032 T C 0.054967 -2.0950e-05
21:42767785 T C 0.062714 -8.5658e-05
21:42767894 T C 1.800730 -1.8946e-05
21:42767940 A G 0.078141 4.5519e-05
21:42771176 C T 0.031831 3.9850e-05
21:42773250 A G 0.081900 4.1578e-05
21:42773822 C T 0.035061 3.4010e-05
21:42779056 C T 1.617004 -2.2411e-05
21:42779126 G A 0.098233 5.0474e-05
21:42779408 T C 0.207670 -4.2017e-05
21:42794568 C T 0.053983 2.6665e-07
21:42794758 A G 0.060894 2.8183e-05
21:42795027 A G 0.810795 -2.4158e-05
21:42797606 A G 1.118233 1.0380e-05
21:42798065 T G 0.227693 4.4530e-05
21:42802062 G A 0.984910 2.2856e-05
21:42807251 C T 0.049991 -5.0538e-05
21:42809806 A G 0.998549 -1.1353e-05
21:42814495 T G 0.187627 -9.4621e-06
21:42815220 G A 1.201259 1.6178e-05
21:42818515 A G 1.220831 2.5527e-05
21:42823395 T C 0.800630 -1.5376e-05
21:42826493 A G 0.256080 3.3064e-06
21:42833351 G C 0.026453 -7.6806e-06
21:42837534 A G 0.262013 2.9013e-05
21:42842949 C T 1.978695 6.5285e-05
21:42845167 C G 0.073568 2.8751e-05
21:42848579 A G 0.060981 -1.9532e-05
21:42848747 T C 0.119759 2.6694e-05
21:42848835 C T 1.529178 4.2237e-06
21:42851423 A G 0.051195 4.5778e-05
21:42852435 A G 0.032704 6.4932e-05
21:42852497 T C 0.452993 2.1730e-05
21:42856479 T C 0.469797 5.9759e-05
21:42856756 A G 1.972930 7.7770e-05
21:42860494 G C 0.296285 -2.5199e-06
21:42860532 A G 0.053707 5.5832e-06
21:42862768 A G 0.043659 2.1100e-05
21:42864217 C A 0.021552 -1.9598e-04
21:42865151 C T 1.446421 1.5716e-05
21:42865906 C G 0.069488 -4.8956e-05
21:42866107 C T 0.466752 -2.3389e-06
21:42866296 C T 0.146851 1.1981e-05
21:42868206 C T 0.519817 4.5694e-05
21:42868655 C T 0.119203 1.1256e-04
21:42875404 G A 0.031812 -8.3216e-05
21:42875652 T G 0.158545 6.4433e-05
21:42879909 A C 0.808491 -5.7842e-06
21:42881492 C T 1.742816 1.8194e-04
21:42884508 A G 0.074253 8.4655e-06
21:42887890 G A 0.975131 1.2439e-06
21:42892744 A G 0.345994 4.7288e-05
21:42893908 A G 0.187254 -4.6201e-05
21:42899771 C T 0.024314 -1.2638e-04
21:42902457 A G 0.024544 1.2488e-05
21:42903127 T C 0.034580 2.2460e-05
21:42904677 T C 0.058599 4.1229e-05
21:42907305 T C 0.038180 1.5706e-08
21:42908213 A G 1.005031 -1.4206e-05
21:42912973 G A 0.879777 3.2733e-05
21:42913262 T G 0.524397 2.3530e-05
21:42914186 C T 0.135659 -3.0592e-05
21:42914758 T C 0.241831 3.0173e-05
21:42915988 C A 0.967925 4.1953e-05
21:42920296 G A 0.586563 -1.3378e-06
21:42922780 A G 0.051276 2.0407e-05
21:42922817 A C 1.936201 1.4715e-05
21:42926586 A G 0.424337 3.5305e-05
21:42929773 T C 0.358536 1.2223e-05
21:42930200 C T 1.931498 1.0312e-05
21:42932934 G A 0.280251 -9.5379e-05
21:42934908 C A 0.048816 -6.2082e-05
21:42938794 A G 0.039303 -2.3723e-05
21:42944697 T C 1.456840 3.1826e-05
21:42945472 A G 0.262484 -8.1146e-06
21:42945705 A G 0.025135 -3.2958e-05
21:42946764 G A 0.189876 6.1719e-05
21:42948170 G A 0.036421 -1.5667e-05
21:42949147 A C 0.238069 -6.7368e-05
21:42951331 C G 1.318866 -4.2421e-05
21:42951813 T C 0.369061 7.8766e-06
21:42952731 A G 0.029238 3.2241e-05
21:42952956 T G 0.023055 -5.3474e-05
21:42953256 G A 0.052743 1.1522e-05
21:42954903 C T 0.479092 3.9222e-06
21:42955066 T C 0.641289 -6.9156e-06
21:43006801 A G 0.607439 -5.6775e-05
21:43008619 A G 0.060569 5.1649e-05
21:43010691 T C 1.536331 -3.0047e-05
21:43011574 G A 0.080897 6.2704e-05
21:43012930 T C 0.026209 -7.9236e-06
21:43013317 G C 0.701485 -4.0486e-06
21:43018209 A C 0.722521 -2.6925e-05
21:43019477 A G 0.082306 3.9799e-05
21:43022890 A G 0.172142 3.4932e-05
21:43024004 A G 0.315520 7.9505e-06
21:43025876 C T 0.407368 -2.9211e-05
21:43027373 A G 0.083390 4.0492e-05
21:43029042 T C 0.159512 1.8613e-05
21:43029414 C T 0.034123 7.2764e-05
21:43030276 G T 1.613369 -1.6987e-05
21:43030324 A C 0.419192 2.9500e-05
21:43036969 G T 0.572492 -1.0775e-05
21:43040140 C T 1.247148 5.5607e-05
21:43041404 A G 0.201000 -4.3718e-05
21:43043319 A G 0.038738 -1.3123e-05
21:43045048 T C 0.042058 -6.5542e-05
21:43046245 T C 0.638177 3.3250e-05
21:43046310 A C 0.070761 -5.0766e-05
21:43050829 G A 1.684117 1.3266e-04
21:43058930 C T 0.580704 -2.0069e-06
21:43059255 A G 0.096671 -6.3902e-05
21:43059802 C T 0.326367 -1.9737e-05
21:43061285 C T 0.458235 -1.6372e-05
21:43064230 C G 0.448031 7.1544e-05
21:43066272 A G 0.193496 -4.7804e-05
21:43067245 C T 0.327967 -1.1163e-05
21:43068319 A G 1.146176 4.9074e-05
21:43073400 A G 0.515773 -2.0676e-05
21:43074513 G T 0.790256 -2.7953e-05
21:43074545 C G 0.195089 4.5910e-05
21:43076452 G A 1.321836 8.5819e-05
21:43076906 A G 0.310573 2.0572e-05
21:43077382 T C 0.065136 -6.7111e-05
21:43077743 A G 0.459926 -3.9117e-05
21:43078849 C T 1.273938 1.1433e-06
21:43080711 T G 0.634551 -3.1510e-05
21:43080989 A G 0.241104 4.7781e-05
21:43082630 A C 0.677755 3.4342e-05
21:43084558 A G 0.097207 -4.9351e-05
21:43086070 A G 0.679985 3.1262e-05
21:43086816 A G 1.141417 -4.1419e-05
21:43087772 T C 0.310878 5.5760e-06
21:43090940 C T 0.411451 8.9278e-06
21:43092206 A C 0.218666 4.1054e-05
21:43097114 A G 0.196611 3.1479e-06
21:43097973 T C 0.087246 9.1867e-05
21:43099670 C T 0.107214 -1.2382e-05
21:43100372 T C 0.027780 -1.3368e-05
21:43102097 T C 0.859946 -3.2482e-05
21:43102815 G A 0.088246 -2.0478e-05
21:43104285 T C 0.104091 -4.7356e-05
21:43105136 G A 1.382181 4.7283e-06
21:43106556 T C 0.588354 -1.5075e-05
21:43108030 A G 0.112316 8.2391e-05
21:43108333 T C 0.054623 -2.0306e-05
21:43110034 T C 0.034827 7.8404e-06
21:43110785 T C 0.114831 -2.2662e-05
21:43110866 A C 1.597420 5.8927e-05
21:43111234 C T 0.050137 -6.8520e-07
21:43120502 C T 0.337772 9.9099e-05
21:43121290 T C 0.291095 -7.9091e-05
21:43121333 G A 0.917983 4.0540e-05
21:43122243 C T 1.818640 3.2598e-05
21:43123052 G A 0.539425 1.9613e-04
21:43128735 G C 0.729291 1.4652e-05
21:43129442 T C 0.167533 4.7072e-05
21:43130436 G A 0.193207 -6.5398e-05
21:43130563 A G 0.295558 -5.8325e-05
21:43130957 T C 0.098476 4.7764e-06
21:43133198 T C 0.279797 1.4548e-04
21:43133231 G T 0.044843 -1.4937e-05
21:43133829 G A 0.758506 1.0222e-05
21:43135201 C T 0.753203 7.9560e-05
21:43135612 A G 0.147120 1.0088e-05
21:43136639 A C 0.162132 -2.4695e-05
21:43137881 T C 0.591753 2.2124e-05
21:43140290 C A 0.338779 7.3233e-05
21:43140874 C T 0.087564 2.9129e-05
21:43140935 G A 0.391045 7.8626e-05
21:43141274 G C 0.088057 -1.2753e-05
21:43143345 T C 0.270579 1.8096e-05
21:43146480 T C 0.024148 -3.1026e-05
21:43146901 C G 0.248748 -1.4714e-05
21:43150499 G A 0.066356 -9.7861e-05
21:43152894 T G 0.829111 -8.8108e-06
21:43157161 C T 0.379334 -1.1628e-06
21:43161252 A G 0.021402 -1.0204e-04
21:43161357 C T 1.942067 -1.7038e-04
21:43162150 A G 0.874643 -3.8384e-05
21:43162200 C T 0.941664 -6.9686e-05
21:43164859 A G 0.489898 1.9256e-05
21:43165678 C T 0.042597 -2.1465e-05
21:43168937 A G 0.022143 1.2638e-06
21:43169989 C T 0.026878 2.8577e-05
21:43175940 C T 0.178335 -1.9710e-05
21:43180883 A G 0.255301 2.9817e-05
21:43183371 A G 0.220958 1.1458e-04
21:43187167 C G 0.357942 3.4608e-05
21:43189497 T C 0.042078 -3.2796e-05
21:43190780 T G 0.550252 -1.2314e-05
21:43194411 C T 0.457966 7.3752e-05
21:43194856 G A 0.714225 5.8548e-05
21:43196129 T C 0.088927 -1.3365e-04
21:43199576 A G 1.413681 -6.1233e-05
21:43200767 T C 0.069829 -9.6522e-05
21:43201378 G A 0.208072 6.1818e-05
21:43202755 C A 0.043318 -1.3523e-04
21:43210618 T C 0.191191 -1.3694e-05
21:43214225 A G 0.212009 -2.2345e-06
21:43215616 G A 0.165446 -3.7461e-05
21:43220878 A C 0.164913 -2.7156e-05
21:43222779 G A 1.385654 1.0250e-06
21:43227915 G A 0.534773 1.1702e-05
21:43228469 A G 0.167328 7.9492e-05
21:43231342 T C 0.713455 -5.6062e-05
21:43233238 C T 0.205096 5.0720e-05
21:43240446 T C 0.113825 -1.1527e-05
21:43240636 T C 0.073993 -8.1462e-06
21:43242691 C G 0.463386 -2.3242e-05
21:43247564 A G 0.117477 -1.2422e-05
21:43253769 G A 0.764550 8.1893e-05
21:43254623 G C 0.299992 1.0699e-04
21:43256172 C T 0.070540 4.6611e-05
21:43258138 T C 0.067022 -1.5889e-05
21:43258593 C T 0.545747 3.6498e-05
21:43259709 T C 0.107029 -7.1729e-06
21:43261820 C T 0.020490 6.2406e-06
21:43263742 A G 0.417206 -1.2768e-05
21:43266050 A G 1.191785 -5.4097e-05
21:43270922 A G 1.325328 -1.3677e-04
21:43271688 A G 1.141378 -6.0210e-05
21:43274690 T C 0.025606 -6.5877e-05
21:43274844 T C 0.038177 1.6207e-04
21:43276817 A G 0.063088 1.0640e-04
21:43280913 A G 0.587968 -4.9859e-05
21:43281767 A C 0.175855 -6.1341e-06
21:43282436 A G 0.159353 1.2743e-04
21:43285675 T C 0.295036 1.2388e-04
21:43286561 T C 0.752797 -1.8171e-05
21:43294593 T C 0.091400 -4.8292e-06
21:43296188 A G 0.195897 -1.4348e-05
21:43300281 T C 0.198624 -1.7382e-05
21:43301289 G A 0.237099 -1.7874e-05
21:43304321 T C 0.032363 -4.6731e-05
21:43305937 A G 0.352226 -4.1310e-05
21:43306075 C G 0.313647 -1.7709e-05
21:43306587 A G 0.076006 -1.0359e-04
21:43307925 A G 0.069294 -3.1580e-05
21:43308487 C T 0.125338 1.3412e-05
21:43310797 T C 0.845703 3.8216e-05
21:43310957 T C 0.285347 -1.8478e-05
21:43311985 T C 0.477768 -2.6988e-05
21:43314865 C T 0.147046 -3.3294e-05
21:43316219 A G 0.023126 5.6527e-05
21:43316506 A G 0.161960 -1.3006e-05
21:43317441 G C 0.403619 1.1430e-05
21:43318856 G A 0.726782 7.7655e-06
21:43319180 C T 0.030715 2.2337e-05
21:43320520 C T 0.122654 -2.8357e-05
21:43321528 G A 0.729869 -9.3270e-06
21:43322990 C T 1.370412 -3.9360e-05
21:43325219 C T 1.137623 -5.1240e-05
21:43325973 G A 0.157364 3.7344e-05
21:43327450 A G 0.041455 4.0799e-05
21:43327676 A G 0.091417 -3.2889e-05
21:43328299 G C 0.088960 -3.1930e-05
21:43329032 T G 0.187101 -5.0393e-05
21:43330048 T C 0.032964 -2.2362e-05
21:43330545 A G 0.069907 -1.1031e-05
21:43330598 G A 0.941615 -1.1919e-05
21:43333968 C T 0.492150 7.0208e-06
21:43335206 T C 0.588601 -2.6764e-05
21:43338302 G A 0.073003 -7.5021e-05
21:43338328 A C 0.072630 -7.1787e-05
21:43338400 T C 0.673977 -3.3713e-06
21:43345228 G C 0.053016 1.3226e-04
21:43345575 G C 0.155803 -2.3332e-05
21:43346911 A G 0.047054 8.8516e-05
21:43348412 C T 0.052117 2.2349e-05
21:43348830 A G 0.032509 1.2064e-05
21:43353499 A G 0.029290 8.0998e-05
21:43353610 C T 0.540178 4.2394e-05
21:43353913 C T 1.780947 4.3290e-04
21:43356289 A C 0.725250 2.9397e-05
21:43356410 G A 0.541323 1.2211e-05
21:43359361 C T 0.036330 -1.0425e-05
21:43362204 C T 0.098291 -1.4376e-04
21:43362295 T C 0.034100 -1.6078e-05
21:43362513 G C 1.177147 -2.6366e-06
21:43362847 C T 0.029011 1.3703e-06
21:43363109 A G 0.667031 6.2631e-05
21:43363473 T C 0.101031 -6.4804e-05
21:43364271 G A 0.057125 -5.5202e-05
21:43367158 A G 0.065382 1.8563e-05
21:43368105 A C 0.241572 -8.6570e-05
21:43373181 G A 0.437845 1.9587e-05
21:43377711 A G 0.761794 -3.6120e-05
21:43378964 G A 0.363518 7.9233e-06
21:43385451 C A 0.505993 1.7438e-04
21:43385511 A C 0.589007 -2.5980e-05
21:43386061 A G 1.914202 8.1921e-05
21:43386447 A G 0.034045 -3.3661e-05
21:43387056 T G 0.747471 -4.9324e-05
21:43392966 T C 0.131128 -7.3567e-06
21:43397780 A G 0.205670 6.9219e-06
21:43397932 A G 0.831026 -1.0775e-04
21:43399915 G T 0.125124 -6.4834e-06
21:43401308 A G 0.140905 -7.1718e-08
21:43402724 C T 0.026813 -1.1307e-05
21:43403058 T G 0.033503 -1.0708e-05
21:43405576 G A 0.029533 -4.0058e-06
21:43410840 A G 0.069342 -1.1576e-05
21:43412705 G A 0.256849 -5.2858e-05
21:43413553 G T 0.541129 -2.6648e-06
21:43413651 C T 0.412889 1.5890e-06
21:43413731 T C 1.414882 -7.4409e-05
21:43421256 G A 0.021575 -9.3080e-06
21:43424864 A G 0.044869 4.3420e-05
21:43427190 A C 0.047232 -1.7528e-05
21:43428270 A C 1.265499 -8.0463e-05
21:43433161 G A 0.027011 -1.0649e-05
21:43434362 T C 0.546319 -4.4056e-05
21:43435406 T C 0.560700 6.3371e-05
21:43438874 G A 1.079612 -6.9450e-07
21:43438898 T G 0.619608 -2.8681e-05
21:43439732 A G 0.031821 -1.0085e-06
21:43440058 A G 0.069654 1.1866e-04
21:43441250 G A 0.148474 2.6103e-05
21:43441315 A G 0.262143 1.2203e-06
21:43441834 A G 0.140372 1.3794e-05
21:43442372 T C 0.450871 -1.0717e-04
21:43442991 T C 0.034723 -2.5470e-05
21:43443498 T C 0.295876 3.3734e-05
21:43444414 G C 0.786014 4.9681e-05
21:43448797 C T 1.656973 -1.9447e-05
21:43449936 T C 0.762875 -4.6701e-06
21:43451397 T C 0.515348 8.6082e-05
21:43454614 T C 0.447398 -1.3915e-04
21:43455125 C T 0.163307 4.6075e-05
21:43457773 T C 0.043837 6.5164e-06
21:43457838 C A 1.978215 1.8299e-06
21:43457991 T C 0.040702 1.7509e-05
21:43458204 A G 1.974803 -2.6193e-05
21:43458382 T C 0.059962 -4.3345e-05
21:43458706 T C 0.224333 1.2790e-05
21:43459991 C T 0.257255 3.0575e-05
21:43460247 T C 0.039007 -2.7950e-05
21:43460608 T C 0.021315 -3.5386e-05
21:43460852 C G 0.563261 -5.1247e-05
21:43460912 A T 0.034282 -3.4833e-05
21:43462379 G A 0.892144 6.7918e-05
21:43463599 A G 0.110076 2.4630e-05
21:43463948 G A 0.026911 -1.2716e-05
21:43465959 T C 0.115072 -1.4811e-06
21:43468367 G T 0.466122 -1.1993e-04
21:43471803 T C 0.070718 1.7615e-05
21:43472417 G A 1.549159 1.6475e-05
21:43474929 T C 0.028615 -6.6120e-05
21:43475879 T C 1.475464 1.7601e-05
21:43479756 A G 0.872945 1.2124e-04
21:43481026 C T 0.093611 -1.3624e-05
21:43486168 T G 1.702556 -1.3487e-05
21:43486964 C T 0.127879 5.6941e-05
21:43495777 A G 0.750768 2.0261e-04
21:43496000 A C 0.061403 -5.3460e-05
21:43496949 G A 1.318217 9.9298e-06
21:43499119 T C 0.058115 -8.5222e-05
21:43499352 A G 0.266489 3.1738e-05
21:43501322 G T 0.225732 -3.7750e-05
21:43501421 A G 0.108856 -1.0724e-04
21:43504548 A G 0.048939 5.5869e-05
21:43505436 A G 0.039254 -1.3601e-05
21:43506057 T C 0.219776 -1.8922e-05
21:43510427 C T 0.407258 1.0857e-05
21:43510514 G C 0.562525 1.2874e-05
21:43513989 T C 0.406021 2.3474e-05
21:43514835 G A 0.999481 2.2313e-05
21:43515560 A G 0.133056 -8.2571e-05
21:43519032 A G 0.639842 8.9489e-06
21:43522349 C T 1.082046 3.2280e-06
21:43523854 C G 0.043328 -1.1161e-05
21:43523941 A C 0.718996 -2.2865e-06
21:43525094 C A 0.163771 7.1469e-05
21:43528822 T C 0.526779 -2.3965e-05
21:43530399 T C 1.166689 -6.1642e-06
21:43531008 C T 1.615907 -1.6190e-05
21:43531632 C T 1.640812 -6.3704e-06
21:43532981 C A 1.098788 1.6476e-05
21:43535511 A G 0.101254 3.8250e-05
21:43537476 C T 0.106688 -4.1701e-05
21:43538093 C A 0.865986 4.4679e-05
21:43539164 T C 0.104773 3.7964e-05
21:43539293 A G 0.426394 -8.0332e-06
21:43540484 C G 0.040698 -1.5404e-06
21:43540740 T G 0.255707 1.8602e-05
21:43541342 T C 1.263857 5.0159e-05
21:43546509 A G 0.176858 -9.6199e-05
21:43547165 A G 0.085013 8.8887e-06
21:43547873 A G 0.696941 -7.2387e-06
21:43548031 T C 0.076960 -3.9519e-05
21:43554337 G A 1.211925 1.6747e-06
21:43555442 T C 0.384651 -9.3971e-06
21:43555613 T C 0.070014 1.2698e-05
21:43557166 C T 0.763128 3.1461e-05
21:43557494 G A 0.385498 -3.9765e-05
21:43557698 C A 0.346039 -8.3405e-05
21:43560409 A G 1.646142 7.2558e-05
21:43560578 T G 0.176569 2.7814e-05
21:43563496 A G 0.350213 -7.1717e-05
21:43574245 C A 1.865158 2.3419e-06
21:43577406 C A 0.114900 -1.6978e-05
21:43578725 G A 0.154926 2.0445e-04
21:43578888 T C 1.382187 1.0417e-04
21:43586397 T G 0.173771 -8.2462e-05
21:43606997 C T 1.426450 9.2422e-05
21:43611073 C T 0.095928 -1.4834e-05
21:43625274 G T 0.233142 -5.8632e-05
21:43633193 G A 1.810532 -1.6073e-05
21:43634547 G A 0.252834 -1.4208e-05
21:43639801 A G 0.140622 -2.7773e-05
21:43647748 A G 0.164943 -6.3314e-05
21:43655632 C T 0.058131 6.9718e-05
21:43659089 A G 0.100482 -9.2605e-05
21:43659830 C T 0.740492 -6.9644e-05
21:43664646 T C 0.070965 -2.1393e-04
21:43665240 A G 0.027397 -1.3131e-06
21:43666070 A G 0.642088 -2.0633e-05
21:43669369 T C 0.051088 -3.6597e-05
21:43669686 A G 0.077171 1.2298e-05
21:43673183 T C 0.092650 -5.1987e-05
21:43675348 T C 0.338733 -1.9380e-05
21:43677440 C G 0.147565 -4.3327e-05
21:43679123 T C 0.041315 8.4302e-05
21:43679554 T C 0.336838 -2.2367e-05
21:43682686 A G 0.998549 1.3995e-05
21:43682959 A G 0.022266 -1.0773e-05
21:43685123 G A 1.035872 1.5543e-05
21:43699230 A G 0.198913 -2.8636e-05
21:43699701 T C 0.059754 1.5938e-05
21:43701292 T C 0.064513 4.0326e-05
21:43701977 G A 1.022837 -8.3560e-05
21:43703098 A G 0.398147 1.4860e-04
21:43703324 T G 0.160769 1.8830e-06
21:43705725 C A 1.290939 5.4111e-05
21:43706776 A G 0.358253 -3.3724e-05
21:43706944 C T 1.595956 4.9902e-05
21:43706995 A G 0.024544 2.4176e-05
21:43707101 G C 1.252367 2.9049e-05
21:43710052 T C 0.726182 -1.4370e-06
21:43710909 G C 0.427196 3.2305e-05
21:43711989 T C 0.082494 -3.5939e-05
21:43716022 A G 1.174216 8.9324e-06
21:43716554 A G 0.072984 1.5569e-05
21:43716901 G A 1.125653 1.4738e-05
21:43718483 A G 1.039196 1.9579e-05
21:43723820 A G 0.148961 9.6393e-06
21:43724353 A G 1.231224 8.5097e-06
21:43724741 T C 0.052455 -2.3331e-05
21:43728454 A G 0.022003 -4.3470e-05
21:43728491 A C 0.026933 -1.5676e-05
21:43728695 G T 0.089547 -5.6579e-07
21:43729034 T C 1.071381 -2.0207e-05
21:43729230 C T 0.065821 6.1361e-06
21:43729979 A G 0.344008 -1.8307e-04
21:43732596 T G 0.045298 -1.1266e-04
21:43732828 A C 0.311888 -1.1851e-05
21:43734984 G A 0.927136 7.6662e-05
21:43735529 C T 0.063714 1.9282e-05
21:43736871 C T 0.080095 3.6718e-05
21:43744602 C T 0.974540 2.9113e-05
21:43744956 T C 0.176371 -2.2287e-05
21:43755637 T C 0.053221 -1.5540e-05
21:43759582 G A 0.526850 -7.5022e-05
21:43759747 G A 0.155488 2.6829e-05
21:43763376 A G 0.952784 3.8825e-05
21:43763598 A G 0.032276 -3.0940e-05
21:43764496 G A 1.423292 -2.4907e-05
21:43771572 A G 0.079274 8.3615e-06
21:43772947 T C 1.246982 2.5310e-05
21:43774120 A G 0.024937 -4.0547e-05
21:43776975 G A 1.575641 -3.4312e-06
21:43777897 G A 0.584015 -6.3373e-05
21:43778378 C T 0.185053 -2.5044e-05
21:43778895 G A 0.585612 -5.5469e-05
21:43786185 A G 1.977205 2.0251e-05
21:43786333 A G 0.759350 -3.5734e-05
21:43786540 A G 0.029845 -4.6948e-05
21:43787562 A G 1.439218 3.1870e-05
21:43788690 A C 1.663876 -1.0635e-05
21:43789474 A G 0.649589 -6.0523e-05
21:43791493 T C 0.226304 -1.1377e-05
21:43792094 A C 0.045314 -1.0575e-04
21:43793625 T C 0.757244 -1.1464e-06
21:43793934 A G 0.021896 3.8423e-05
21:43795055 C T 0.156916 8.7227e-05
21:43797979 T C 0.552557 -8.7813e-05
21:43798797 A G 0.022772 4.4263e-05
21:43799567 C T 0.212331 -2.2270e-05
21:43801712 A C 0.756436 4.2032e-05
21:43803167 C T 0.212100 -1.8385e-05
21:43803325 A G 0.030169 5.2734e-06
21:43804732 T C 0.154274 -9.3203e-05
21:43805656 C T 0.878719 -1.7632e-04
21:43806482 T C 0.098437 -5.9105e-05
21:43808627 T C 0.227751 -2.1183e-05
21:43808927 G A 1.804294 -5.0394e-05
21:43809092 T C 0.110852 -5.7329e-05
21:43809418 G C 0.469790 -1.0272e-05
21:43809494 C G 0.393213 -4.7514e-05
21:43809826 C T 0.167951 3.4662e-05
21:43810084 T C 0.156296 1.6828e-05
21:43813465 C T 0.640673 1.5235e-05
21:43813833 T C 0.042299 -1.3629e-05
21:43814438 A G 0.066489 4.0269e-05
21:43815661 C T 0.062231 5.1378e-05
21:43816559 A G 0.045587 -2.6418e-05
21:43817117 T G 0.655853 9.7042e-06
21:43817544 A G 0.190049 5.2325e-05
21:43822402 A C 0.848878 -3.7524e-04
21:43824106 G A 1.301495 -1.3633e-05
21:43831820 A G 0.046888 -2.1234e-06
21:43836186 A G 0.732608 -3.3564e-05
21:43836390 G A 0.907379 -3.0186e-05
21:43837723 C T 0.255788 -2.1471e-05
21:43838643 A G 0.169117 -1.0750e-05
21:43841827 A G 0.864548 -2.9033e-05
21:43846802 A G 0.080686 -4.2313e-05
21:43852884 T C 0.289859 5.2251e-06
21:43855468 C T 0.209961 3.6705e-05
21:43859081 A G 0.043590 -1.1319e-05
21:43860659 G A 1.388724 -1.4892e-05
21:43866169 T C 1.058709 -2.7828e-06
21:43866505 A G 0.939301 -7.7217e-06
21:43866538 T C 0.885694 9.6808e-06
21:43869596 G T 0.175559 1.6887e-05
21:43870045 A C 1.096740 -1.9735e-05
21:43872172 T C 0.070082 -7.6416e-06
21:43872938 A G 0.023876 1.7849e-07
21:43874424 G A 0.858732 2.1640e-05
21:43874982 A G 0.143319 3.0775e-05
21:43875543 C G 1.385057 1.2689e-05
21:43877364 T C 0.042422 -2.3690e-05
21:43878213 A G 0.447063 -2.8041e-05
21:43878268 A G 0.037995 -5.1750e-05
21:43882553 A G 0.800094 2.6211e-05
21:43885551 A G 0.759772 -2.9333e-05
21:43887254 T C 0.441867 -5.1960e-05
21:43887406 A C 0.131813 1.2027e-04
21:43890706 A G 0.022220 4.0068e-06
21:43892641 C T 1.884065 2.2190e-04
21:43892875 A G 0.172700 1.1646e-05
21:43896143 T C 0.413398 -4.1486e-05
21:43896583 T C 0.115604 7.3261e-05
21:43898195 G A 0.149532 4.6427e-05
21:43899184 C T 0.059005 -1.2766e-05
21:43908202 T G 0.121044 2.2150e-04
21:43911349 A G 0.034749 -2.4962e-05
21:43913421 A G 1.679076 -2.8636e-05
21:43917057 C T 0.401107 -9.3386e-06
21:43920118 T C 0.104633 -5.2348e-06
21:43925622 A G 0.029510 -1.8100e-05
21:43927520 C G 1.382713 -4.3672e-05
21:43929852 A C 0.819900 -8.9512e-05
21:43931973 G T 0.159879 1.2221e-04
21:43940047 G T 0.177276 7.3274e-05
21:43941268 T C 0.036645 4.0927e-05
21:43950035 T C 0.185462 7.2910e-05
21:43954542 C T 1.647498 -4.9441e-05
21:43955735 A G 0.031977 -2.8191e-06
21:43958915 A G 1.234389 -9.4232e-05
21:43981129 C T 0.202590 7.4271e-05
21:43985460 T C 0.046739 2.5027e-05
21:43985955 A G 1.818364 7.1453e-05
21:43990726 C T 0.264883 1.8064e-05
21:43995327 T C 0.078739 2.4871e-05
21:44005002 G A 0.106896 3.9199e-05
21:44011316 C T 1.149973 -3.6144e-06
21:44012601 A G 0.496470 -3.3430e-04
21:44013599 A G 0.067804 8.2488e-06
21:44018106 G A 0.038076 5.0437e-05
21:44019179 G C 0.069148 -3.9903e-06
21:44022258 A G 1.557825 5.4795e-05
21:44024054 T C 0.097931 3.6707e-05
21:44026143 A C 0.545316 2.6384e-05
21:44026562 T C 0.052984 5.3798e-05
21:44027626 G T 0.204960 2.2789e-05
21:44032983 G T 1.611558 -1.8937e-05
21:44038248 C T 1.166572 8.2770e-05
21:44042101 C T 0.719350 -8.2600e-05
21:44043925 C T 1.203457 -4.8185e-05
21:44046262 G A 0.692166 4.8012e-05
21:44047010 T C 1.896259 1.0992e-07
21:44047806 A G 0.218137 -4.3860e-06
21:44053107 G A 0.135091 2.5401e-04
21:44053167 A G 0.041464 -4.4968e-05
21:44057334 C T 0.758922 -6.2780e-05
21:44057708 A G 0.153346 5.3790e-04
21:44060047 T G 0.147185 2.0169e-05
21:44062703 T G 1.777523 -1.1303e-05
21:44064509 T C 0.794515 3.9629e-05
21:44064958 A C 0.124861 1.5234e-04
21:44069098 A G 0.279089 -9.0247e-07
21:44071939 G A 1.539603 -3.8162e-05
21:44072476 C T 0.493212 -3.1664e-05
21:44072932 C A 0.024687 -5.1453e-05
21:44075337 G A 0.427735 -8.5603e-05
21:44075537 T G 0.160071 9.5295e-05
21:44075778 C T 0.067252 -5.2639e-05
21:44077148 T C 0.066996 -2.6066e-05
21:44080009 T C 0.174375 8.6687e-05
21:44083603 T C 0.585849 5.3560e-06
21:44087731 A G 0.391467 -2.0273e-05
21:44100015 C A 0.225739 8.0333e-05
21:44100048 C A 0.033311 4.0638e-06
21:44101127 A G 0.270641 -1.9881e-05
21:44107299 G T 0.257008 -3.7175e-05
21:44109676 C A 0.065240 8.4388e-05
21:44111002 T C 0.021578 5.0793e-05
21:44114331 C G 0.067710 1.3853e-05
21:44123705 G A 1.197984 2.2511e-05
21:44127086 G C 0.045606 3.3801e-05
21:44140041 A C 1.208783 4.9259e-05
21:44144794 A G 0.165111 1.2310e-04
21:44145135 T C 0.252591 -4.4401e-05
21:44150877 A G 0.474062 -8.0602e-05
21:44156769 G A 0.098583 -1.1744e-04
21:44157161 A G 0.031812 8.8831e-05
21:44158405 A C 1.346127 1.0745e-05
21:44158447 A G 0.390578 -1.4698e-05
21:44161233 G A 0.520077 -5.1740e-05
21:44161369 G T 0.050471 2.0422e-05
21:44168020 A G 0.087911 3.4212e-06
21:44168608 T C 1.490758 3.3071e-06
21:44168991 T C 0.086882 6.4376e-05
21:44172809 C T 0.897324 7.0101e-05
21:44175695 A G 0.995170 -4.9086e-05
21:44180736 A G 1.958454 -1.7893e-05
21:44180916 A G 0.718087 3.1722e-05
21:44182517 C A 0.704997 1.2984e-05
21:44184380 C T 1.684055 6.3329e-06
21:44184483 A G 0.068229 1.6928e-05
21:44187337 G A 0.835541 6.4822e-05
21:44187799 A G 0.099869 5.9873e-05
21:44188633 A C 0.121336 1.1878e-04
21:44189172 C A 0.714754 1.9610e-05
21:44190468 C A 1.255327 5.1908e-05
21:44190901 G T 0.022493 1.6825e-05
21:44191487 G T 1.972884 -2.1202e-05
21:44192024 G T 0.218394 2.2127e-05
21:44195804 G A 0.431016 -8.6115e-06
21:44196394 G T 1.291053 1.0871e-04
21:44196642 T A 0.140038 3.4393e-05
21:44197992 G A 0.536692 -6.8337e-05
21:44200954 A G 1.188325 5.7304e-06
21:44201769 C A 1.358036 8.7368e-06
21:44202023 C T 0.075720 1.0105e-04
21:44203087 C A 0.090946 2.3653e-05
21:44203738 T C 0.675194 4.4456e-05
21:44206694 C T 0.076379 -3.2178e-05
21:44207289 A G 0.072065 3.8538e-05
21:44210786 T G 1.902796 -7.8778e-05
21:44214942 A G 0.204927 -4.3928e-05
21:44215609 T C 0.143342 -8.4343e-06
21:44217083 C G 1.921174 -5.5112e-05
21:44217494 C T 0.301427 2.4564e-05
21:44239062 G A 0.630987 -5.0513e-05
21:44251944 G A 0.165176 -6.0265e-05
21:44254621 C T 0.029617 1.6815e-05
21:44260961 T C 0.092420 2.4266e-05
21:44261313 T C 0.460540 -2.0262e-05
21:44264597 A G 1.734702 -1.4686e-05
21:44265585 A G 0.145085 8.7368e-06
21:44270229 T C 0.342135 2.5915e-05
21:44273858 A G 0.804456 1.6939e-06
21:44276083 A G 0.129678 2.9868e-05
21:44276307 A G 0.119531 -1.7334e-05
21:44276469 T C 0.150054 -6.3529e-05
21:44279143 C T 0.021977 -1.4338e-06
21:44280280 A C 0.130333 -4.1996e-05
21:44283830 T C 0.021039 4.6682e-05
21:44284397 A C 0.077337 9.2068e-05
21:44288412 A G 0.043175 1.2654e-05
21:44293744 G C 1.070566 5.3853e-06
21:44299684 C G 0.064964 -7.4479e-05
21:44306703 C G 0.033308 -1.1729e-04
21:44307602 A G 0.134919 -2.8833e-06
21:44317003 G T 0.267713 -1.7917e-05
21:44317381 C T 0.327944 -3.2411e-06
21:44323720 T C 0.119512 9.5613e-05
21:44324329 A G 0.036648 -5.5461e-05
21:44324506 C T 0.152752 2.6390e-05
21:44325381 G A 0.151570 -4.6440e-05
21:44325525 T C 0.461825 -1.3828e-05
21:44328060 G A 0.166189 -6.8175e-05
21:44329625 G T 0.024217 -4.4051e-05
21:44333656 T G 0.133835 -4.1745e-06
21:44337912 G A 1.242902 -3.5108e-05
21:44342365 C T 1.346812 -1.4397e-05
21:44345686 G A 1.278187 -4.6818e-05
21:44360107 A G 0.555153 5.5296e-05
21:44361310 T C 1.030990 3.7741e-05
21:44361836 C A 0.115711 1.2125e-05
21:44361963 T C 0.108454 3.4737e-05
21:44362642 A C 0.022496 1.1259e-04
21:44379258 A G 0.253811 -2.5391e-05
21:44379846 C T 1.051374 -2.2772e-05
21:44382826 A G 0.080043 -3.2899e-06
21:44406999 T G 0.038358 -4.1590e-05
21:44409189 T C 0.046220 7.6659e-05
21:44412809 G A 0.484308 -3.7542e-05
21:44416427 C G 0.956656 2.4671e-05
21:44424444 T C 0.039676 3.0617e-05
21:44425201 C T 1.827738 8.2579e-06
21:44436177 A G 1.019916 1.4912e-05
21:44445292 T C 0.963985 -5.1090e-07
21:44448718 T C 0.225979 -2.3634e-07
21:44449304 T G 0.055259 1.9789e-05
21:44458025 A C 0.220020 -1.2105e-05
21:44460411 A G 0.033084 -9.1743e-05
21:44461213 C A 0.628248 -5.0556e-06
21:44469954 T C 0.269849 -7.2549e-06
21:44470086 C T 0.715124 8.0364e-05
21:44473446 G A 0.880806 2.3838e-05
21:44475218 T C 0.022405 4.2651e-05
21:44475289 T C 0.033399 1.2662e-04
21:44477033 C T 0.068842 -7.1734e-06
21:44483248 A G 0.183972 -9.6242e-06
21:44483508 T C 0.059043 9.3770e-05
21:44487454 T C 0.670167 3.6038e-05
21:44488395 T G 0.505945 -9.9473e-07
21:44489524 T C 0.155261 -5.2103e-05
21:44491293 C T 0.141411 1.0225e-06
21:44500164 T C 0.031620 -1.4191e-04
21:44501787 C A 0.181821 6.4708e-05
21:44502816 G A 0.071741 -7.7221e-05
21:44503173 T C 0.356098 2.1439e-05
21:44503243 C T 1.067590 2.1232e-06
21:44503300 A G 0.089904 5.6200e-05
21:44503434 C T 1.270358 3.2483e-05
21:44504005 G C 0.694740 -1.2633e-05
21:44508894 C T 0.615346 8.6664e-06
21:44512726 A G 0.097275 6.3372e-05
21:44514488 A G 0.583693 1.6860e-05
21:44524070 A G 0.224083 1.7767e-05
21:44525219 A G 0.895049 9.3898e-06
21:44525262 C T 0.032714 1.8368e-05
21:44536776 A G 0.033568 -5.6085e-05
21:44548519 A G 0.197991 -2.7541e-07
21:44559520 A G 0.113695 3.9335e-05
21:44560459 C T 1.131531 1.1611e-05
21:44563563 T C 0.200399 5.6298e-06
21:44564105 T C 0.349081 -1.2904e-05
21:44565581 T G 0.049452 1.0834e-04
21:44569153 T C 0.759006 -8.7042e-06
21:44569367 A G 0.141719 2.2942e-05
21:44569554 G A 0.622055 -5.8945e-06
21:44571239 G A 0.256791 2.4186e-05
21:44577142 C T 0.188182 -1.0062e-06
21:44577453 G A 0.576741 -1.4889e-06
21:44578447 A G 0.020812 5.5981e-05
21:44582440 G A 1.118859 1.9646e-05
21:44585615 G T 0.606482 7.9523e-06
21:44587470 G A 0.161096 1.5311e-04
21:44588634 A G 0.111307 -9.7321e-05
21:44589215 T C 1.223915 -6.2149e-05
21:44591122 A G 0.134867 1.4301e-06
21:44593733 C A 1.331346 -3.3811e-05
21:44594702 A G 0.143926 2.7063e-05
21:44596949 T C 0.076308 -2.8280e-05
21:44598827 A G 0.245561 1.5403e-05
21:44601086 T C 0.078985 3.3272e-05
21:44601895 T C 0.768552 4.0235e-05
21:44602524 T C 0.112219 -9.5743e-05
21:44608339 T C 0.139350 -8.1330e-05
21:44615497 A G 0.047024 -3.3848e-05
21:44616883 G A 0.287324 -1.2914e-05
21:44617110 T C 0.141404 -4.1318e-05
21:44620264 T C 0.027281 -6.7823e-06
21:44621414 A G 1.406689 -1.4436e-05
21:44628741 C T 0.846784 1.3211e-05
21:44629340 T C 0.106276 -2.0768e-05
21:44629718 C T 1.024155 1.9767e-06
21:44630654 A G 0.022873 -1.0437e-04
21:44700912 G A 0.032860 -5.7238e-05
21:44710506 A G 0.038706 2.3022e-05
21:44711692 A C 0.144985 3.7495e-06
21:44712440 A G 0.134984 2.5171e-05
21:44713291 T C 1.480319 2.9621e-05
21:44717198 C T 0.145952 2.3706e-06
21:44717648 T C 0.032451 1.8426e-05
21:44717779 A G 0.220747 -2.7960e-05
21:44720146 T C 1.420578 -9.5177e-06
21:44721027 T C 0.075964 1.9564e-04
21:44722417 T G 0.040588 2.2684e-04
21:44728354 G A 1.898616 3.2334e-05
21:44731749 G A 1.476444 9.9424e-06
21:44734007 C T 1.869764 1.5489e-05
21:44734578 A G 0.034093 4.8127e-05
21:44738225 C T 1.890453 -2.5115e-05
21:44738749 T C 1.605985 -6.8893e-05
21:44739481 T C 0.118181 4.0954e-05
21:44740134 G A 0.223915 2.5433e-05
21:44740327 A C 0.721592 8.4556e-05
21:44742746 A C 1.832113 4.1254e-05
21:44744999 T G 0.545770 2.7062e-04
21:44746157 T C 0.236752 3.4443e-05
21:44747065 C A 0.084136 5.3456e-05
21:44748707 G T 0.046619 1.0281e-04
21:44751394 T C 1.825684 5.3258e-05
21:44752768 A G 0.055230 -1.6171e-04
21:44758084 G A 0.030659 -5.3755e-05
21:44758331 G C 0.032938 6.1348e-05
21:44760603 A G 0.567581 1.9853e-03
21:44762655 C T 0.455986 1.8407e-05
21:44762915 A C 0.102773 -1.8760e-06
21:44765118 T C 0.052925 6.3012e-05
21:44765230 A G 0.050556 -5.4633e-05
21:44766876 A G 0.352628 -2.6350e-04
21:44767404 G C 0.672776 -2.3076e-05
21:44768562 T C 1.410049 -3.0822e-05
21:44769085 T C 0.032337 4.1214e-05
21:44772228 T C 0.804573 -1.7445e-05
21:44774757 A C 0.520249 5.6597e-05
21:44775519 C T 1.587987 1.1079e-05
21:44776521 C A 0.147886 -7.5747e-06
21:44777878 T C 0.628644 3.3508e-05
21:44779601 C T 0.224074 3.0580e-05
21:44781021 A G 0.116717 2.1663e-05
21:44781984 C T 1.203596 2.7221e-04
21:44782461 T C 0.051526 -2.6657e-06
21:44783295 G A 0.151859 1.6818e-06
21:44786094 G A 0.253519 6.6619e-05
21:44788262 A G 0.527526 3.7069e-05
21:44789061 G A 0.067515 -4.3615e-05
21:44792123 A G 0.043191 3.0231e-05
21:44796838 G A 0.178250 3.0007e-05
21:44797498 A G 0.239770 3.8488e-05
21:44800001 T C 0.093721 5.9894e-05
21:44800830 T C 0.056823 1.1485e-04
21:44802443 T C 0.569948 4.6387e-05
21:44810106 A G 0.427780 1.6841e-04
21:44810756 T G 0.444256 1.0761e-04
21:44814419 G C 0.021779 7.4585e-06
21:44815113 T C 0.389919 2.6034e-04
21:44815507 A G 0.041841 -9.8961e-06
21:44815897 A G 0.227485 -4.2901e-06
21:44817871 G T 0.049494 1.9131e-04
21:44821329 A G 0.075749 -8.3527e-05
21:44821867 T C 0.894247 8.8058e-05
21:44821881 C T 0.085879 5.8636e-05
21:44822178 A C 0.360869 7.7680e-05
21:44822871 A G 0.054129 -2.4186e-07
21:44829087 T C 0.715864 1.1644e-05
21:44830405 T C 0.081426 1.5737e-04
21:44830955 T C 1.423038 -4.0723e-05
21:44831798 T C 0.511057 -3.9370e-05
21:44833815 A G 0.233535 -1.0717e-04
21:44835508 G A 1.740843 1.0624e-05
21:44838330 A C 0.036060 -1.0989e-04
21:44840873 A G 0.101530 1.3424e-04
21:44842226 C A 0.157614 3.5189e-04
21:44846016 T C 0.515409 2.2476e-05
21:44848203 A C 1.454295 -3.7856e-05
21:44851265 G A 1.570814 2.8909e-06
21:44855211 A G 0.050280 7.8760e-06
21:44866904 A G 0.022302 5.8721e-05
21:44867547 T C 0.270955 -1.1510e-05
21:44871189 T C 0.445194 1.5064e-04
21:44871682 C A 1.550681 -3.5650e-04
21:44875495 T C 0.555475 6.8015e-05
21:44875975 T G 0.073023 2.1936e-05
21:44877881 G A 0.094448 4.0843e-05
21:44879102 T C 0.965436 7.0723e-05
21:44882110 T C 0.026080 1.9119e-04
21:44886119 C T 1.743920 9.2023e-07
21:44889292 A G 1.665765 -8.4198e-06
21:44889807 T C 0.041387 -2.7136e-05
21:44897977 A G 0.073098 -9.0334e-05
21:44913747 T C 0.654704 -3.5150e-05
21:44914284 C T 0.067564 -2.4221e-05
21:44919536 C G 0.043947 3.7185e-05
21:44926001 T C 0.622224 -9.1118e-05
21:44927761 A G 0.098677 -3.8629e-05
21:44936389 C T 0.032493 3.4910e-05
21:44939216 G A 0.047573 -3.4433e-06
21:44946378 A G 0.213265 1.8788e-05
21:44949285 C T 1.130109 1.3143e-04
21:44958061 T C 0.048664 -1.2591e-05
21:44961243 T C 0.073766 -1.8640e-05
21:44965874 G T 1.056158 1.6521e-04
21:44977920 G A 0.027096 -8.2082e-05
21:44982527 T C 0.119346 -1.1266e-05
21:44997920 C T 0.031679 -1.4941e-05
21:44999301 T C 0.050867 5.4305e-05
21:45005114 T C 0.030848 3.1966e-05
21:45009145 T C 0.033253 7.7212e-05
21:45041790 C T 1.186968 3.9399e-04
21:45043518 G C 0.020101 9.5594e-05
21:45049658 C T 0.050309 4.9055e-05
21:45053815 T C 1.156169 2.4622e-04
21:45057242 A C 0.032691 3.0232e-07
21:45064164 C T 0.075555 -2.7325e-05
21:45064961 G A 0.626248 4.2471e-06
21:45073550 A G 0.059923 8.8561e-05
21:45085829 A G 1.156306 1.3611e-04
21:45106294 A C 0.067833 1.0455e-04
21:45106529 G T 0.049053 -2.2058e-05
21:45107562 C T 1.156844 1.2918e-04
21:45109745 T C 0.053049 3.8327e-05
21:45123139 A G 1.185261 1.6548e-04
21:45128190 C T 0.195174 1.4217e-04
21:45128612 A C 0.055762 1.0024e-04
21:45132764 G A 1.263695 1.1423e-04
21:45143563 C T 1.331810 1.4358e-05
21:45145286 T C 0.198195 5.2424e-05
21:45147564 T C 1.113303 -1.1055e-05
21:45151117 A G 0.035460 2.8068e-05
21:45151472 T C 0.288369 -4.4392e-05
21:45152382 A G 0.063516 -1.7351e-05
21:45152500 A G 0.288992 -1.8007e-05
21:45163867 T G 0.118522 -6.3118e-05
21:45173705 C T 0.102731 3.9113e-05
21:45174322 T C 0.034794 1.0638e-05
21:45176333 T C 0.232000 -8.5204e-06
21:45180380 G A 0.472698 9.2141e-05
21:45182404 A G 0.045950 8.3825e-05
21:45189165 A T 0.864100 -6.2913e-05
21:45191005 G A 0.272014 -6.0188e-05
21:45193163 A G 0.100771 -7.6769e-06
21:45193316 G T 0.241335 -4.1724e-05
21:45201832 A G 0.609672 -4.6003e-06
21:45206355 C T 0.830614 -1.4977e-05
21:45220483 G A 0.323579 -9.6602e-05
21:45220570 C T 0.832237 -1.6232e-05
21:45221944 C G 0.050598 5.0791e-06
21:45227150 G T 0.104072 -1.1501e-04
21:45230974 C T 0.458508 -7.9136e-05
21:45231929 A G 0.134520 -1.6292e-05
21:45232322 C T 0.845616 -1.8676e-05
21:45235943 T C 0.181308 3.2618e-05
21:45239078 A G 0.460975 -5.9450e-05
21:45239126 C T 0.359525 3.8392e-05
21:45249165 A G 0.741262 -6.7388e-05
21:45249474 A G 0.772973 1.8651e-05
21:45255592 C T 0.817689 -2.9812e-05
21:45256598 G A 0.579058 3.0544e-07
21:45267881 G A 0.310164 3.6769e-05
21:45267956 A C 0.051218 -7.3223e-06
21:45272377 C T 1.543105 -7.0541e-06
21:45273477 A C 0.802587 -9.9360e-07
21:45273957 T C 0.081894 -2.3677e-05
21:45279525 A G 0.070865 -6.5924e-06
21:45280717 A G 0.577835 1.5435e-05
21:45290210 A G 0.081543 4.2043e-05
21:45291099 A G 0.670546 3.8397e-06
21:45322583 T C 0.765150 -2.0245e-07
21:45324209 T G 0.072458 -6.3603e-05
21:45339021 G A 0.062146 -1.6314e-04
21:45340041 A C 0.557640 1.4321e-06
21:45341460 C T 0.125325 1.3410e-05
21:45345716 C T 1.489800 -7.5998e-06
21:45353708 T C 0.176530 -4.3751e-05
21:45360862 A G 0.702144 1.2270e-05
21:45365000 G A 0.033454 -2.8666e-05
21:45366119 C T 0.071166 5.3519e-06
21:45367152 T C 0.865087 -3.7031e-05
21:45369998 G A 0.147286 1.0209e-05
21:45373020 G A 0.878836 1.4092e-05
21:45375174 A G 0.084454 -3.9030e-05
21:45380213 A G 0.531242 -5.6903e-05
21:45382861 G A 0.326571 1.4209e-04
21:45388644 G A 1.092566 -3.4237e-05
21:45391272 T C 0.066561 -4.3088e-05
21:45398656 T C 0.743209 -2.8690e-05
21:45398853 A C 0.415528 -9.0415e-05
21:45404338 G A 0.624220 -1.9044e-05
21:45405223 A G 0.074974 2.0375e-05
21:45408828 A G 0.084046 -7.7929e-06
21:45421147 G C 0.221247 -3.8187e-05
21:45429264 T C 0.141213 -2.7511e-05
21:45436355 A G 0.318746 -6.9081e-05
21:45447824 C T 0.080170 -3.8580e-05
21:45449406 A G 0.304844 -5.3343e-05
21:45454411 A G 0.051783 1.0325e-05
21:45456487 G A 0.457307 -3.8519e-06
21:45457449 A G 0.041257 -4.1798e-05
21:45476237 G C 0.042273 -1.0812e-05
21:45477100 A G 0.566987 -9.1241e-05
21:45478835 T C 0.208426 1.9389e-05
21:45499685 T G 0.099878 1.0666e-05
21:45502844 G T 0.119759 -1.7151e-05
21:45503121 A G 0.319580 -7.1896e-05
21:45504479 A G 0.130395 -4.1656e-05
21:45506819 C T 0.347412 -4.8115e-05
21:45529162 A G 0.050686 1.2549e-05
21:45542072 A T 0.043308 3.0232e-05
21:45546401 C T 0.058466 3.4039e-05
21:45560145 A G 0.041409 -4.3830e-05
21:45560399 C G 1.973567 -3.8650e-06
21:45562502 A C 0.100070 -2.8973e-07
21:45564711 T C 0.049352 -4.3243e-05
21:45565341 T C 0.039069 -4.3940e-05
21:45567977 C T 1.624859 1.4760e-04
21:45577102 A G 1.607394 1.7273e-04
21:45583019 T C 0.046788 -1.7627e-05
21:45584734 G C 0.027040 -3.6592e-06
21:45587230 T C 0.074480 1.2800e-04
21:45587728 C T 1.624713 1.0405e-04
21:45596207 T C 1.104734 3.1299e-05
21:45596495 T C 0.026459 -3.0226e-05
21:45596710 C A 0.160412 3.4131e-05
21:45597036 T C 0.193275 -1.3433e-05
21:45597409 G T 1.713368 6.8027e-05
21:45600828 A G 0.020792 -2.5381e-05
21:45610369 G A 0.541408 4.8142e-05
21:45614802 A C 0.057622 -8.5383e-05
21:45615023 A G 1.211853 -7.1734e-06
21:45615409 C T 1.962375 2.7332e-06
21:45615561 A G 1.219504 -6.8977e-06
21:45621817 G A 0.370688 -3.0901e-05
21:45621888 A G 0.027456 -1.3905e-06
21:45624235 T G 0.044655 -4.0439e-05
21:45628401 T C 0.688512 -2.9707e-05
21:45629691 G A 1.188851 -2.8524e-05
21:45633699 G A 0.185849 8.5240e-07
21:45635616 G A 1.046469 -5.0301e-05
21:45636404 A G 0.123170 7.4579e-05
21:45638536 C T 0.079777 -6.5320e-06
21:45647421 C T 1.439822 -4.7808e-06
21:45649666 A G 0.960762 4.8679e-05
21:45649714 T C 0.043233 9.4809e-06
21:45649778 G A 1.406667 -8.1055e-06
21:45655037 T C 0.109885 -2.0599e-04
21:45656774 T C 0.531028 -2.3005e-05
21:45657140 T C 0.037531 -2.5928e-06
21:45665330 T G 1.169607 -9.1409e-05
21:45665605 A G 0.617261 -1.6162e-05
21:45666041 C T 0.059485 2.1716e-04
21:45669234 T C 0.473081 -6.9034e-05
21:45670770 C T 0.544391 2.2275e-05
21:45671672 T C 0.030075 -1.2211e-05
21:45673649 C T 0.162463 2.4628e-05
21:45674095 C T 0.431601 -1.1755e-04
21:45675827 G A 1.305403 -5.3234e-05
21:45676698 T C 0.486902 -6.1750e-06
21:45687200 A G 0.170357 3.2803e-05
21:45692871 T C 0.029874 7.8663e-06
21:45696025 T C 0.320599 5.2035e-05
21:45698562 G T 1.259894 6.3503e-06
21:45699467 T C 0.036518 -2.6275e-05
21:45699477 A G 0.055236 6.7171e-05
21:45704525 T C 0.031568 8.8966e-07
21:45704644 G A 0.806514 1.0724e-05
21:45709141 C T 0.216190 -4.9619e-05
21:45710528 C G 0.029809 -1.8771e-05
21:45711867 C T 0.751297 -2.5431e-05
21:45712977 C T 0.734530 4.4445e-07
21:45716135 A G 0.020942 -2.0969e-05
21:45717550 C T 0.826021 -8.2854e-06
21:45718392 C T 0.370116 1.4005e-05
21:45718427 A C 0.159142 1.7461e-07
21:45721710 C T 0.523241 1.6248e-05
21:45724388 A G 0.649689 6.2526e-06
21:45724827 G A 0.546783 -5.9107e-05
21:45725746 T C 0.101631 -9.6765e-06
21:45726695 T C 0.807637 9.5333e-06
21:45727699 A G 0.361015 2.8456e-05
21:45733867 T A 0.158471 -3.2748e-06
21:45746102 C T 0.023873 -1.5258e-04
21:45750856 A G 0.068271 -5.0105e-05
21:45751822 A G 0.056814 -6.6872e-05
21:45752176 C A 1.676726 -2.7596e-05
21:45753117 A C 0.023554 -6.8982e-05
21:45755360 T C 0.395498 -2.6720e-05
21:45756069 C T 0.499119 -5.9351e-05
21:45756344 A G 0.618786 2.5872e-06
21:45757888 A G 0.425236 1.1447e-05
21:45759510 G A 0.307918 -5.8771e-05
21:45764966 T C 0.123569 -3.7828e-06
21:45765331 C T 0.765530 -2.4029e-05
21:45768350 C T 0.399172 -3.9017e-05
21:45774832 A G 0.022607 1.2306e-05
21:45777144 G A 0.433064 -3.8916e-05
21:45777643 G C 0.046278 -1.5145e-04
21:45782658 A G 0.021886 7.3143e-05
21:45786585 A G 0.055447 -3.2770e-05
21:45802523 T G 0.031133 4.5486e-05
21:45810271 G A 0.038654 6.0598e-06
21:45811343 G T 0.425768 -4.3160e-05
21:45815050 G A 0.069943 2.8314e-05
21:45820196 T C 0.119622 -1.0317e-04
21:45826036 T C 0.064889 1.9862e-05
21:45829019 A G 1.517571 -9.0360e-07
21:45833916 T C 0.063516 5.1863e-05
21:45850017 A G 0.030286 8.2663e-05
21:45853070 G A 1.568270 5.5989e-06
21:45854740 T C 0.460017 3.8205e-05
21:45854807 A G 1.594031 -1.6128e-05
21:45856782 G T 0.032454 -1.8734e-05
21:45865582 A G 0.074925 2.5631e-05
21:45867411 A G 1.635778 -5.9908e-06
21:45867540 T C 0.033817 3.2878e-05
21:45868239 G A 1.620471 2.1536e-06
21:45873413 T C 0.054003 -9.5128e-07
21:45877121 T C 0.024415 6.6694e-05
21:45877522 T C 0.074805 3.5086e-05
21:45878009 G A 0.220747 -1.2828e-04
21:45880666 T C 1.356238 -4.8883e-05
21:45887324 C T 1.627803 -1.2687e-05
21:45889438 A G 0.440871 9.0180e-05
21:45893879 G C 1.596478 -1.6685e-05
21:45895759 G A 0.972999 1.2872e-05
21:45897264 A G 0.028141 9.7376e-06
21:45897827 G T 0.120314 -5.5051e-05
21:45898098 A G 0.041520 2.0837e-05
21:45902320 C T 1.093338 -4.8478e-06
21:45904340 A G 0.037953 -5.1678e-06
21:45916908 G A 0.563573 -2.1540e-05
21:45917003 G A 0.086425 2.8636e-05
21:45917391 C T 0.079060 -3.1857e-05
21:45922429 T C 0.031425 1.1893e-05
21:45928421 T C 0.045184 -1.8471e-05
21:45932923 C A 0.043529 3.0453e-05
21:45935196 T C 0.028501 -7.5801e-05
21:45938760 A G 0.042023 -3.0950e-04
21:45942026 A G 0.030211 -2.5409e-05
21:45942240 C T 0.188244 -2.5899e-04
21:45945648 C G 0.146400 1.8524e-04
21:45950540 T C 0.054827 -4.3360e-05
21:45952000 G A 1.726523 -2.0013e-04
21:45952345 G C 0.032889 1.9022e-05
21:45955372 C T 0.344378 5.5974e-05
21:45959097 C A 1.349129 -4.2032e-05
21:45959312 T C 1.658378 1.4848e-05
21:45959918 A G 1.326620 -1.8810e-05
21:45962865 C T 0.652532 -3.3945e-06
21:45964269 C G 0.021571 -2.5105e-07
21:45968373 C T 0.511209 4.8248e-05
21:45971299 C T 0.415732 -3.7868e-05
21:45973878 T C 1.245424 3.3202e-05
21:45974671 C T 0.415927 -5.1415e-05
21:45977111 C T 0.439588 5.2176e-05
21:45977555 A G 0.029153 4.6043e-05
21:45978677 T C 0.084532 -7.8111e-05
21:45979255 A G 1.925010 6.6210e-05
21:45979336 A G 0.026450 -4.1936e-05
21:45983328 C T 0.496253 -4.6619e-05
21:45986677 A G 0.077943 -1.5455e-04
21:45990470 T C 0.093669 1.7091e-04
21:45992070 T C 0.068618 -1.5991e-04
21:45992475 T C 0.930226 2.3739e-05
21:45998524 C G 0.048475 -2.8430e-05
21:46000398 T C 0.518392 2.8633e-05
21:46002675 A C 0.070196 -1.3652e-04
21:46003050 A G 0.020351 1.3798e-05
21:46010134 A G 0.486785 -1.3581e-05
21:46015098 G C 0.041166 1.4068e-05
21:46019672 A G 0.513588 1.9729e-05
21:46020527 T C 1.893601 1.1406e-04
21:46024029 A G 0.041711 -1.5195e-06
21:46028864 A C 1.287463 -2.4964e-05
21:46029154 G T 0.118850 2.3563e-05
21:46032094 G A 1.901452 7.7063e-05
21:46032411 T G 0.022259 5.2293e-05
21:46037696 T C 1.898106 1.2207e-04
21:46037932 C G 0.103001 -4.7212e-05
21:46041718 A G 0.468378 2.1655e-05
21:46042164 T C 0.064483 4.7197e-05
21:46042282 T G 0.192022 8.3381e-05
21:46042375 A G 0.039910 -1.0230e-04
21:46042537 T C 0.071410 7.7869e-05
21:46045515 A C 0.089446 1.4277e-05
21:46047633 G A 1.366095 -1.4217e-05
21:46049290 A G 1.087957 -2.8570e-05
21:46050286 T C 1.444009 -1.0225e-05
21:46051737 C T 0.102683 -1.1459e-05
21:46054626 G A 1.355592 -1.3342e-05
21:46057391 G A 0.756945 3.7079e-05
21:46057548 C A 1.441938 -2.4662e-06
21:46057720 C A 0.505120 6.3517e-06
21:46057806 A G 1.335481 9.0222e-06
21:46060222 A G 0.410182 1.6425e-05
21:46063488 G A 0.061027 -1.3786e-04
21:46065632 C T 1.020640 -2.0705e-05
21:46065679 A C 1.430734 -5.3405e-06
21:46071411 A G 0.028199 -2.8005e-05
21:46072195 A G 0.030270 4.8054e-06
21:46075092 T C 0.918593 6.6994e-06
21:46076688 A G 0.032182 1.4868e-05
21:46077122 C T 0.493001 -1.8375e-05
21:46077946 G A 1.412133 -8.5318e-06
21:46084847 T C 1.317837 2.6206e-05
21:46085413 C T 0.063438 -3.3050e-05
21:46086377 G A 0.890186 5.9207e-06
21:46086457 A G 0.428553 2.1739e-05
21:46086719 G A 0.983291 -2.3324e-05
21:46087444 C A 0.432350 2.3300e-05
21:46089873 T C 0.890634 3.9290e-06
21:46097193 C T 0.346127 6.9718e-05
21:46097641 C A 0.122842 -7.2308e-05
21:46101934 A G 0.123517 -1.0937e-04
21:46101939 T C 0.337178 4.1132e-05
21:46101993 T C 0.121654 -9.1875e-05
21:46102834 G A 1.041043 -4.5679e-06
21:46104160 T C 1.255256 7.0128e-05
21:46105641 G C 0.906844 1.6289e-05
21:46108069 G A 0.457755 -9.1207e-07
21:46114597 T G 1.898190 9.2720e-07
21:46115254 A G 0.027683 -4.9109e-05
21:46116864 G A 0.342995 -4.7324e-05
21:46117792 A G 0.270215 -1.4925e-05
21:46117823 A G 0.062085 -3.0549e-05
21:46117962 A G 0.615820 4.1205e-05
21:46118732 C T 0.173709 -1.4666e-05
21:46122586 A G 0.396579 -5.5624e-05
21:46124496 C T 1.840663 -8.4422e-06
21:46124563 G A 1.378487 -4.0880e-05
21:46129439 C T 0.308827 -3.6411e-05
21:46130211 T C 0.022724 8.6797e-06
21:46130596 C T 0.203217 -8.6872e-06
21:46135051 T C 0.634363 -1.2843e-05
21:46138905 C T 0.090521 7.0418e-05
21:46139210 T C 0.371879 9.2975e-06
21:46141787 T C 1.635041 7.4666e-05
21:46142859 C G 1.005657 -1.7392e-05
21:46143382 C A 0.515091 8.9955e-06
21:46148874 A G 0.501092 9.0779e-05
21:46152869 C T 0.290203 9.8191e-08
21:46155190 T C 0.149227 -1.2514e-06
21:46158738 C A 0.460666 -3.3306e-06
21:46159084 C T 0.476162 1.5290e-04
21:46167689 T C 1.197212 4.1843e-05
21:46172675 C A 0.750713 -8.9132e-06
21:46173229 C G 0.131151 -7.1784e-06
21:46175328 T C 0.244369 -1.2772e-05
21:46175366 T C 0.349220 7.5282e-05
21:46176453 T C 0.305282 -3.9232e-05
21:46176796 T G 0.294341 4.4584e-05
21:46176838 A G 0.264263 2.5864e-04
21:46176907 A G 0.190198 -9.0192e-05
21:46176956 T C 0.046275 -2.0599e-04
21:46178862 T C 0.237466 -8.5898e-06
21:46179024 A G 1.420481 -8.7255e-05
21:46180280 T C 0.595570 -3.3441e-06
21:46189094 T C 0.084896 3.4182e-05
21:46189767 A G 0.269196 -1.0632e-05
21:46192515 A G 1.940924 -1.2421e-05
21:46197941 G A 1.429377 -1.6819e-04
21:46200021 T C 0.047180 4.5242e-05
21:46200531 C T 0.075042 -1.9765e-05
21:46203323 C T 0.888346 -1.6918e-05
21:46203384 C T 0.198260 1.0074e-06
21:46220610 C T 0.298470 -4.1925e-05
21:46228528 A G 0.067096 6.0417e-05
21:46228930 T C 0.072088 2.7618e-05
21:46239127 T C 0.052620 -2.6780e-05
21:46240025 A G 0.038300 1.9664e-05
21:46248289 G A 0.203145 -7.9512e-06
21:46249575 T C 0.522758 1.2207e-06
21:46254611 G C 1.342748 -3.0228e-04
21:46257269 A G 0.262838 -8.7457e-05
21:46261886 G A 0.383525 -6.6150e-05
21:46264519 G A 0.710920 -7.5731e-06
21:46268783 C T 1.049673 -2.2010e-04
21:46270196 G A 1.258183 -1.3035e-04
21:46274150 C T 0.118652 -9.3255e-06
21:46277652 C T 0.051530 1.4084e-05
21:46277968 C T 0.175910 -9.3180e-05
21:46278923 T C 0.879044 8.5462e-06
21:46279505 C T 1.156497 -3.3248e-06
21:46285026 A G 0.349188 -5.1761e-05
21:46285561 T C 1.245528 -4.7969e-05
21:46286908 A G 0.536604 1.5609e-05
21:46288837 C A 0.043240 3.6303e-05
21:46292256 G A 0.184420 -2.6908e-05
21:46292809 T C 0.024317 5.4479e-05
21:46295350 C T 0.148922 -4.8173e-05
21:46295667 T G 0.663971 -1.7483e-05
21:46295995 T C 0.813372 -3.7917e-05
21:46299849 T C 0.178578 -3.0474e-05
21:46300134 A G 0.382499 -2.0595e-07
21:46301068 A G 0.029585 2.0990e-05
21:46303576 T C 0.057073 -1.8284e-05
21:46310306 A G 0.088862 -9.1530e-06
21:46313957 C G 0.503900 9.1133e-05
21:46316120 A G 0.060683 1.7061e-05
21:46316640 A G 0.452500 -4.3638e-05
21:46317126 T C 0.064513 -2.7018e-04
21:46319492 A G 0.828494 -1.1539e-04
21:46319923 G A 1.496136 -4.4428e-05
21:46320721 T C 0.042471 3.6595e-05
21:46321172 T C 1.059654 2.6353e-05
21:46321207 A G 0.571327 1.1439e-05
21:46321659 A C 0.363167 -2.5436e-05
21:46325126 T G 0.094094 -1.3663e-04
21:46326422 A G 0.309200 2.8231e-06
21:46327835 G A 0.363949 2.2204e-05
21:46328099 C T 1.636369 2.1562e-05
21:46328856 T C 0.025255 -2.9799e-05
21:46329175 T C 0.099083 5.9217e-05
21:46329312 C T 1.341336 -7.7607e-06
21:46329620 G A 0.291452 3.3860e-05
21:46329861 T C 0.040705 2.7559e-05
21:46334165 G A 0.054856 -7.9529e-05
21:46334472 T C 0.813084 1.9771e-05
21:46335370 T C 0.843428 -2.3745e-06
21:46335580 C T 1.689784 -1.2126e-05
21:46337127 A G 0.037326 2.6849e-05
21:46337271 C T 0.302329 9.5508e-06
21:46338197 T C 0.595748 6.3469e-05
21:46338403 A G 0.862909 5.0159e-05
21:46340080 C T 0.910034 8.1493e-05
21:46342091 T C 0.147094 5.2026e-05
21:46344650 G A 0.932212 5.2814e-05
21:46344830 G A 0.531171 -3.2427e-05
21:46346129 C A 1.598978 -2.6091e-04
21:46349031 C T 0.905922 4.7731e-05
21:46349496 T C 0.767951 1.5854e-05
21:46353245 T C 0.081871 4.7928e-05
21:46353678 A G 0.382927 4.6424e-05
21:46353743 C T 0.099979 -1.4509e-04
21:46356779 A G 0.064048 5.8847e-05
21:46362290 C T 0.721988 1.9911e-04
21:46362550 G A 0.309632 9.4559e-05
21:46363607 A G 0.033542 5.2523e-05
21:46370512 T G 0.042763 2.7224e-05
21:46372717 T C 0.026466 -3.1768e-06
21:46376807 A G 0.090660 4.5065e-05
21:46379238 T C 0.062082 -5.1492e-05
21:46385464 C A 0.021467 -4.8444e-05
21:46385753 A G 0.036554 2.7937e-05
21:46387078 T G 0.232938 7.6276e-07
21:46389784 T C 0.044282 2.9170e-05
21:46392701 A G 0.039348 -1.3098e-05
21:46393059 G A 0.028456 3.1416e-05
21:46394065 C T 0.361229 9.0363e-05
21:46394132 G A 1.256226 -5.5453e-05
21:46395018 G C 0.046771 -1.6772e-04
21:46408230 T C 0.062166 -5.4368e-05
21:46408790 A G 0.236223 1.2979e-05
21:46409441 A G 1.143602 -1.5203e-05
21:46410609 T C 0.034807 7.1771e-05
21:46412027 C T 1.550804 -2.2970e-06
21:46413726 A C 0.418228 1.3337e-06
21:46416920 A G 0.231877 -1.2105e-04
21:46419083 C T 0.106938 -3.4637e-04
21:46419191 A G 0.481452 -4.0342e-05
21:46423156 G T 0.020945 1.4029e-05
21:46424569 T C 0.937428 -2.1218e-05
21:46426599 G A 0.063886 -4.9358e-05
21:46429442 C T 0.337548 1.1272e-05
21:46433670 T C 0.831821 6.2848e-07
21:46434954 T C 0.132638 5.3711e-04
21:46439910 A G 0.141554 -4.3130e-05
21:46445755 C T 0.338214 -1.0577e-04
21:46446202 C T 0.071033 5.4752e-05
21:46454237 C T 0.718567 -6.3066e-05
21:46454750 T C 0.049673 -4.7538e-05
21:46456957 C T 0.258333 2.3795e-05
21:46457317 G T 0.024674 -2.7567e-05
21:46470325 A G 0.226920 2.1812e-05
21:46472929 C T 0.451491 -1.2766e-04
21:46477130 G A 0.732216 1.0512e-05
21:46481505 A G 0.581074 2.1293e-05
21:46481557 G A 0.259063 -3.4266e-05
21:46484612 C T 0.401837 -4.0561e-06
21:46485239 C T 0.184910 2.1578e-05
21:46485941 G A 1.356371 1.3839e-06
21:46487635 G C 0.061948 -1.3968e-04
21:46487831 C A 1.160298 -1.1052e-05
21:46492270 A G 0.370821 -2.5931e-05
21:46493003 A G 0.476580 -2.8694e-05
21:46496949 C T 0.788345 1.6414e-05
21:46497815 G T 0.188562 -2.1156e-05
21:46498044 T C 0.137785 2.5229e-05
21:46499158 G A 0.094523 -2.3276e-05
21:46510708 C T 0.427787 -1.5746e-05
21:46529836 A G 0.027459 -4.6675e-06
21:46535138 C G 0.091767 1.0955e-04
21:46535792 G A 0.021373 3.7277e-05
21:46541053 C G 0.067236 -8.2216e-05
21:46541927 T C 0.273435 -3.5918e-05
21:46543137 T C 0.043052 3.2484e-05
21:46550482 T C 0.027261 1.3406e-06
21:46563560 C T 1.855301 -3.1479e-05
21:46563703 T C 0.069939 3.2583e-05
21:46563820 T C 0.251526 -5.5439e-04
21:46565197 A G 0.612980 2.4552e-05
21:46573105 A G 0.065681 -1.2944e-04
21:46573838 T C 0.053915 -7.1254e-06
21:46579661 T C 0.103455 -4.2103e-05
21:46583016 C T 1.916019 2.0458e-05
21:46606713 C T 0.287723 -1.5665e-05
21:46620730 G A 0.093724 4.1269e-05
21:46627363 T G 0.045499 -1.1686e-04
21:46629590 T C 1.118476 -5.2774e-06
21:46631419 G A 0.246080 1.5639e-04
21:46641617 T C 0.050196 -9.8568e-05
21:46641664 A G 0.050825 -1.5071e-05
21:46643029 T C 0.106169 1.6705e-04
21:46643443 T C 0.159415 2.4054e-05
21:46645292 A G 0.087486 -3.0610e-05
21:46646546 G T 1.263935 4.6426e-05
21:46647078 A G 1.158834 2.5082e-05
21:46647741 T C 0.031867 -8.3472e-05
21:46655385 A G 0.096013 -6.1570e-05
21:46655989 A G 0.172693 8.2655e-05
21:46664581 C T 0.024866 1.2904e-04
21:46664698 A G 0.058501 2.5060e-05
21:46665988 T C 0.600847 3.9461e-06
21:46676040 T C 0.051371 -2.4731e-05
21:46683777 T C 0.601269 -2.4297e-06
21:46684904 G A 0.734436 -2.0037e-05
21:46705354 T C 0.042364 1.8341e-05
21:46712398 A G 0.134660 -2.8295e-05
21:46714586 A G 0.299573 -1.0197e-04
21:46715314 A G 0.147906 1.2551e-05
21:46716223 A G 0.079323 5.7675e-05
21:46720912 A G 1.127431 1.1993e-05
21:46728605 G A 0.372249 -1.3901e-05
21:46736694 A G 0.691076 -5.1603e-06
21:46740019 G T 0.507314 3.2957e-05
21:46741764 T C 0.191964 3.8761e-05
21:46742130 A G 0.094383 1.2350e-04
21:46743575 A G 0.201311 -6.0632e-06
21:46744496 A G 0.081095 -1.7748e-04
21:46745319 A G 0.092050 1.3251e-04
21:46746161 A G 1.069823 -6.4945e-05
21:46748524 C A 0.312728 4.5216e-04
21:46757080 A G 0.102446 2.1865e-04
21:46759555 T C 0.024853 -1.6783e-05
21:46759886 A G 0.205453 6.0333e-04
21:46760744 G A 0.102702 5.3847e-05
21:46761760 T C 0.143326 -3.4686e-06
21:46762804 A G 0.021617 3.6052e-05
21:46764025 C T 0.171038 6.3110e-07
21:46767028 T C 1.244220 3.0779e-06
21:46770103 T C 0.045882 -8.4745e-05
21:46777056 A G 0.053613 3.8691e-05
21:46780166 A G 0.683981 -4.6986e-06
21:46787202 A G 0.141265 -3.5345e-05
21:46792372 A G 0.548113 -1.0094e-04
21:46794769 A G 0.595423 -1.3673e-04
21:46794968 T C 0.049365 5.1453e-05
21:46801268 A G 0.050728 -1.0906e-04
21:46801962 T C 0.599968 6.1456e-07
21:46809884 T C 1.208695 -5.1222e-05
21:46812924 G A 0.041062 4.3037e-05
21:46814879 T C 0.037592 1.1267e-05
21:46816019 A G 0.692601 -3.6618e-06
21:46816363 T C 0.544696 -1.7570e-05
21:46819726 G A 0.346861 -8.2926e-05
21:46821318 G C 0.192570 -1.3632e-05
21:46822508 T C 1.546072 -2.2866e-05
21:46822554 T C 0.087109 1.1639e-04
21:46826812 T C 0.126997 1.1495e-04
21:46827326 A G 0.123436 4.0534e-06
21:46828730 T C 1.118132 -6.6092e-05
21:46829897 A G 0.186355 7.3361e-05
21:46830449 G A 1.547357 9.5975e-07
21:46831922 A G 1.244055 -1.0316e-05
21:46834557 T C 0.035109 -3.5009e-05
21:46835194 T C 1.388072 1.5836e-05
21:46836080 T G 0.071452 -1.8090e-05
21:46837195 A G 0.102368 5.8342e-05
21:46837590 A G 1.259920 1.4342e-05
21:46839113 T C 0.029566 1.9160e-05
21:46839904 C T 1.422850 -1.2941e-05
21:46841328 A G 0.062270 -9.5167e-05
21:46842294 T C 0.044717 -1.8437e-05
21:46844350 T C 0.254889 1.0011e-04
21:46846944 G A 0.569694 1.0743e-03
21:46848326 T C 0.190730 1.0119e-04
21:46851898 G A 0.312199 3.7900e-05
21:46851974 A G 0.083825 -3.2106e-05
21:46853418 A G 0.229478 1.1927e-04
21:46858382 G C 1.881595 3.9464e-05
21:46860905 T C 0.173210 3.6679e-05
21:46864362 G A 0.673370 -2.2509e-05
21:46868028 T C 0.108856 1.1254e-05
21:46875564 C T 1.909012 -5.9700e-05
21:46875874 A G 0.050939 4.1849e-05
21:46875982 A G 0.020503 -3.8267e-06
21:46876306 A G 0.493134 -9.0619e-05
21:46881701 A C 0.045804 -4.7187e-05
21:46885347 T C 0.030990 1.2754e-04
21:46886710 T C 0.257213 8.8917e-06
21:46897079 G A 0.584700 -2.9763e-06
21:46900410 T C 0.127795 8.8459e-07
21:46902180 C T 0.627105 -5.9111e-05
21:46906627 T C 0.480982 -6.6158e-05
21:46907084 T C 0.027917 -2.5896e-06
21:46907479 A G 0.398640 -4.4615e-05
21:46909526 C T 0.128593 -4.2501e-05
21:46910210 A G 0.236284 -4.9208e-05
21:46911743 T C 0.049679 -7.6035e-06
21:46912386 T C 0.180302 8.3729e-05
21:46915565 T C 0.236758 -4.9378e-05
21:46917935 T C 0.144524 -2.3219e-05
21:46919033 A G 0.049514 -3.9764e-05
21:46919546 G A 0.188594 -3.5838e-05
21:46919918 T C 0.948412 -3.0893e-05
21:46922927 C T 0.024187 -5.1806e-05
21:46924209 A C 0.473993 2.6654e-05
21:46924322 A G 0.028926 1.3169e-05
21:46924785 T C 0.643646 -8.3493e-05
21:46926054 C T 0.768393 -4.6525e-05
21:46926551 T C 0.334033 5.4599e-05
21:46929372 A G 0.024604 5.3256e-05
21:46930092 A G 0.037320 -1.5345e-04
21:46930163 T C 0.067930 6.0958e-05
21:46931109 A G 0.174927 -7.4322e-06
21:46932618 C G 0.212110 1.5318e-05
21:46935209 C T 0.046859 -3.8324e-05
21:46936958 A G 0.865084 -5.4002e-05
21:46940657 A G 0.055239 5.4957e-05
21:46945024 G A 0.825865 -3.5446e-05
21:46951556 G A 1.161700 2.6715e-05
21:46952006 C G 0.031065 -2.1355e-05
21:46954343 C T 1.499486 3.9484e-06
21:46957218 G A 1.490982 3.0352e-05
21:46959087 G A 1.140970 2.4042e-05
21:46965499 T C 1.414596 -5.4939e-06
21:46965805 A G 0.097807 9.9009e-06
21:46966592 T C 0.452049 -8.9734e-06
21:46974756 G T 0.050945 -9.5105e-05
21:46977303 G A 0.088518 8.5805e-06
21:46982335 C T 0.749214 -1.2244e-05
21:46983883 G A 0.041617 6.9092e-05
21:46991937 A G 0.206277 3.6140e-06
21:46992250 G T 0.126906 1.7954e-04
21:47000598 G A 0.671994 6.4081e-06
21:47008171 A G 0.072153 -1.5706e-05
21:47008509 A G 0.080797 -4.1528e-05
21:47011072 C T 0.658281 2.5876e-05
21:47012625 A C 0.041202 1.9912e-05
21:47013955 A G 0.045437 -6.0448e-05
21:47014657 G A 1.186748 2.9146e-05
21:47015448 G A 0.190860 2.0308e-05
21:47015512 A G 0.190633 -2.1135e-06
21:47018813 A G 0.118480 3.9147e-05
21:47021676 T C 0.986936 2.9393e-05
21:47028093 A G 0.034869 -4.6371e-06
21:47028161 T C 0.423090 5.4058e-05
21:47030613 T G 1.043597 1.7564e-05
21:47030907 A G 0.173554 1.0472e-04
21:47032252 G A 1.818192 -1.3511e-05
21:47032332 A C 0.792807 1.7737e-05
21:47033608 C T 0.057726 1.6669e-05
21:47036019 C T 1.589172 -2.5362e-05
21:47036217 A G 0.021711 -2.3725e-06
21:47038365 T C 0.426784 3.7490e-05
21:47038885 G A 1.969620 2.2340e-05
21:47038890 A G 0.038842 -3.1634e-05
21:47041553 A G 1.059443 -8.7235e-05
21:47044517 G A 1.828913 -1.4070e-05
21:47049226 G A 0.073130 -3.1402e-05
21:47049986 C T 0.264662 -4.9366e-07
21:47050285 A G 0.058790 -4.0969e-05
21:47061267 G A 1.052042 -6.3969e-05
21:47087952 A G 0.332164 2.5417e-05
21:47088302 A G 0.024862 -8.4722e-05
21:47091238 C T 0.076181 2.7265e-04
21:47093158 T C 0.947695 5.8575e-05
21:47094990 G A 1.292033 1.1011e-04
21:47102964 A G 0.030422 2.5616e-05
21:47110343 G A 0.085568 8.1048e-05
21:47111568 G T 0.059543 -3.3225e-05
21:47111834 G A 0.037226 4.6814e-05
21:47124833 T C 0.494682 3.4580e-05
21:47126147 G A 0.063153 4.6485e-05
21:47129079 G A 0.043191 4.4657e-05
21:47134078 T C 0.029689 1.5269e-05
21:47134302 C A 0.171759 1.9339e-05
21:47145374 G A 1.633785 2.1506e-05
21:47154348 A C 0.041698 -2.4427e-05
21:47162321 T C 0.283750 8.2424e-06
21:47162487 T C 0.332563 1.0358e-05
21:47164799 T C 0.059508 9.0264e-05
21:47165429 G A 1.752755 2.2428e-05
21:47167840 T C 0.035732 -2.1257e-05
21:47170332 T C 0.096873 -1.7788e-04
21:47178930 A G 0.192301 4.7288e-05
21:47181806 T C 0.044623 -1.5743e-06
21:47189653 T C 0.080809 -3.7899e-05
21:47213066 T C 0.064879 -9.3535e-05
21:47216919 A C 0.367179 1.7350e-05
21:47224264 T C 0.132712 -6.6440e-05
21:47226315 A G 0.100440 -2.0251e-04
21:47230045 C A 0.027329 -1.6640e-04
21:47230852 T G 0.055600 -6.7964e-05
21:47243032 G A 1.171752 -1.5978e-05
21:47243074 T C 0.445914 9.1054e-06
21:47244338 T C 0.174118 2.5198e-05
21:47261706 A G 0.299408 3.5583e-05
21:47268141 A G 0.120463 1.3858e-05
21:47270455 A G 0.023314 -1.3945e-04
21:47273819 A G 0.023931 -6.8576e-05
21:47275751 T C 0.056233 1.6992e-05
21:47276285 G A 0.136068 5.4414e-06
21:47278308 G A 1.429046 -1.9442e-05
21:47279761 T C 0.036894 2.5443e-05
21:47281755 A C 0.298697 3.9178e-05
21:47294739 T C 0.030848 -3.1288e-05
21:47299462 A G 0.307421 -2.1711e-07
21:47314553 G C 0.228702 3.0815e-05
21:47322336 G A 0.452137 -3.9342e-05
21:47323522 C A 0.666707 -7.2642e-05
21:47325856 C T 0.073779 1.6550e-05
21:47326461 A G 0.087476 4.3815e-06
21:47326747 G A 0.842737 -7.5485e-05
21:47330535 A G 0.078252 -1.3695e-06
21:47331388 A G 0.023687 -1.2948e-05
21:47331835 A G 0.078317 1.8639e-04
21:47333591 A G 0.077090 2.4117e-05
21:47345883 T C 0.077414 -4.2711e-05
21:47346200 A G 0.094919 -9.5900e-05
21:47350010 A G 0.178666 4.0987e-06
21:47359431 C A 0.027219 -1.9416e-04
21:47362573 A G 0.748016 1.4660e-05
21:47364654 A G 0.042643 -3.8331e-05
21:47364816 A G 0.563089 1.7351e-05
21:47368384 T C 1.348951 4.8932e-05
21:47371484 G A 1.347062 7.0566e-05
21:47373605 C T 0.488836 3.9133e-05
21:47375268 G A 1.726760 -9.4033e-06
21:47378741 A C 0.202626 6.8066e-05
21:47386617 T C 0.210844 -1.0958e-05
21:47387149 G T 0.366705 1.4429e-05
21:47387390 T C 0.169925 9.9299e-06
21:47398647 C A 1.709125 8.2936e-06
21:47401193 T G 0.175011 -9.3629e-07
21:47404302 A G 0.085876 -4.6514e-05
21:47410626 G T 1.976166 6.0586e-05
21:47417303 C T 1.046232 3.7136e-05
21:47419012 T C 0.612470 3.1257e-05
21:47419697 T C 1.720706 -3.0164e-06
21:47421870 T C 0.039981 -7.4259e-05
21:47423233 T C 0.631088 -1.4778e-05
21:47423389 A G 0.629890 3.5905e-05
21:47423576 T C 0.062374 -2.9585e-05
21:47425001 A G 0.065418 -2.9347e-05
21:47430080 A G 0.022883 1.7161e-04
21:47437049 C A 0.711397 1.4382e-05
21:47438139 T C 0.472705 -2.8616e-05
21:47445791 G A 0.276561 6.3217e-05
21:47450886 T G 0.883653 5.8144e-06
21:47450914 G T 0.045317 3.9442e-05
21:47457361 A C 1.618108 3.2989e-05
21:47457507 A C 0.325633 -1.2987e-05
21:47466460 G A 0.148324 -1.1217e-05
21:47466505 A G 0.277132 1.0839e-05
21:47470495 A G 0.035862 5.2314e-05
21:47470852 A C 0.221201 -4.2359e-05
21:47471324 A G 0.762969 7.7941e-06
21:47471710 G A 0.155280 6.5634e-05
21:47472043 A G 0.023898 -3.7005e-05
21:47472175 T C 0.077122 -6.3652e-06
21:47473588 G A 1.281709 -7.4109e-06
21:47474411 T C 0.255983 -6.5260e-05
21:47475987 T C 0.040286 -4.3890e-05
21:47476355 A G 0.326766 9.3138e-06
21:47478809 A G 0.511183 -5.5313e-05
21:47480646 G A 0.155150 6.3080e-05
21:47482122 T C 0.267830 3.1879e-05
21:47483071 T C 0.805859 1.7358e-05
21:47483457 G A 1.070417 4.3202e-05
21:47484128 T C 0.101254 1.5460e-05
21:47488387 C A 0.873769 8.3102e-05
21:47490232 G T 0.342112 -1.1044e-04
21:47490767 G A 0.868826 -3.8252e-05
21:47491014 T C 0.533949 2.1503e-05
21:47491937 T G 0.031558 5.8215e-05
21:47491975 G A 1.468752 -1.4701e-05
21:47494600 C A 0.857427 -1.6876e-05
21:47498034 G C 0.411389 -9.6901e-05
21:47498238 G A 0.557458 2.3742e-05
21:47498550 T C 0.100245 2.4898e-05
21:47499365 A G 0.024019 9.5850e-05
21:47501261 C T 0.927289 3.6973e-05
21:47501987 T C 0.178731 7.9469e-06
21:47502355 T C 0.154751 3.4087e-05
21:47503168 T C 0.102420 -1.8009e-05
21:47503548 A G 0.228673 -1.9882e-05
21:47512718 A G 1.010740 -2.3359e-05
21:47512766 T C 0.030530 6.6146e-05
21:47514916 A G 1.604434 3.4885e-06
21:47516351 C T 1.832052 -8.9800e-05
21:47516540 A G 1.690943 -4.5032e-05
21:47521896 G T 1.015489 -3.3193e-05
21:47531859 A G 0.049683 1.2623e-04
21:47532093 A G 0.032276 2.4787e-05
21:47532440 T C 0.170071 -6.9214e-05
21:47532456 A G 0.058316 -4.3746e-05
21:47532500 T C 0.108402 5.3289e-05
21:47536180 T C 0.063052 -8.3263e-06
21:47538960 A G 1.661630 -2.4507e-05
21:47539884 C A 0.080358 -1.6445e-04
21:47541986 C T 0.396410 4.7480e-05
21:47542052 T C 0.033957 7.1553e-05
21:47545768 A G 0.990302 -8.1233e-05
21:47547840 T C 0.191938 9.0806e-05
21:47548347 A G 0.741817 -8.4959e-05
21:47548555 C A 0.547519 1.4797e-06
21:47549613 T C 0.178163 -3.0105e-05
21:47552209 A G 0.179639 -1.8206e-05
21:47556882 A G 0.204044 2.4367e-05
21:47557074 G A 1.890326 -6.5609e-05
21:47557222 A G 0.063915 3.1266e-06
21:47557499 A G 0.046557 -1.3058e-04
21:47558552 A G 0.227985 1.9105e-05
21:47558994 G A 0.514692 -2.0421e-05
21:47559610 A G 0.306808 -4.7442e-06
21:47561726 A G 0.028744 -1.1625e-05
21:47567360 C G 0.133001 -3.2115e-05
21:47568153 T C 0.104354 -2.7765e-05
21:47571175 T C 0.136623 -2.9361e-05
21:47572487 A C 0.044126 -4.5415e-05
21:47573469 A G 0.495513 -1.2623e-04
21:47573550 G A 1.650527 -3.8991e-05
21:47574836 A G 0.437073 2.3758e-05
21:47574960 A G 0.673708 1.5924e-05
21:47575260 A G 0.042315 7.3956e-05
21:47578569 T C 0.286136 6.4337e-05
21:47581423 T C 0.181960 -8.6931e-05
21:47581835 T C 0.168455 -6.4846e-05
21:47585817 T C 0.093442 5.3228e-05
21:47589099 T C 0.364306 -9.2708e-06
21:47591156 A G 0.470530 1.9545e-05
21:47592268 A G 0.192252 3.6897e-05
21:47592345 A G 0.316026 -7.6482e-06
21:47592410 T C 0.092127 5.6254e-05
21:47599280 T C 0.376147 2.7032e-06
21:47600374 A G 0.184748 -2.3034e-05
21:47604061 A G 0.068726 -1.2190e-05
21:47608580 A G 1.144520 1.4764e-05
21:47609578 G A 0.028459 7.4427e-05
21:47611799 A G 0.038154 -2.1271e-05
21:47614443 G A 0.359996 3.0022e-05
21:47614469 C A 1.284266 1.1381e-05
21:47614553 A G 0.098210 -8.6091e-07
21:47615038 A G 0.056298 6.5086e-05
21:47627245 A C 0.731427 -2.1703e-05
21:47630951 C T 1.746130 -4.0900e-05
21:47641794 T C 0.345228 2.6166e-05
21:47642817 T G 0.074873 2.7507e-05
21:47649802 C G 1.129103 3.1302e-06
21:47655027 C A 0.792944 -3.2681e-06
21:47662446 C G 0.859861 -1.9138e-06
21:47666744 T G 0.135494 2.1003e-05
21:47678774 G A 1.399348 -2.9387e-05
21:47692798 T C 0.760022 -2.8224e-06
21:47695220 G A 0.021549 -4.0209e-05
21:47699856 A G 0.212918 -1.0053e-05
21:47701218 T C 0.134416 2.8554e-05
21:47704896 A G 0.788400 -2.0265e-05
21:47705673 A C 0.929674 4.1777e-06
21:47707054 C T 1.293065 1.9183e-06
21:47711692 A C 0.073117 -1.0718e-04
21:47714719 A G 1.912595 -7.5726e-05
21:47715106 G T 1.247781 2.7463e-05
21:47716389 A C 1.422415 -1.3590e-05
21:47731495 A G 0.282108 6.3695e-06
21:47733570 C T 1.634087 -1.9015e-05
21:47734659 A G 0.732725 -1.3183e-05
21:47735469 A G 0.056846 -4.0196e-05
21:47735735 A T 0.546296 -4.2069e-06
21:47737887 A G 0.066736 -5.8082e-05
21:47742275 A G 0.052286 6.6983e-05
21:47742416 C T 0.030354 -5.0119e-05
21:47745803 A G 0.128493 1.8258e-06
21:47749741 G T 0.047109 4.4421e-06
21:47761925 A G 0.034382 1.6601e-05
21:47766113 G T 0.119100 -5.8407e-06
21:47766139 C T 1.218955 2.5535e-05
21:47767804 A G 0.055931 1.5322e-05
21:47777222 G A 1.812421 -3.5603e-05
21:47781347 G C 0.252993 6.4211e-05
21:47786524 G A 0.252289 7.1200e-05
21:47787002 C T 1.767432 -4.3837e-05
21:47787517 T C 0.191951 1.2326e-05
21:47788686 A G 0.041435 -2.6211e-05
21:47797262 T C 0.035888 -1.8565e-05
21:47798319 A G 0.033571 7.4661e-05
21:47799492 T C 0.087408 2.2008e-05
21:47808679 T C 0.241773 6.9779e-05
21:47808772 A G 0.082663 2.0814e-05
21:47811855 T G 0.069472 -1.3879e-05
21:47816953 A G 1.218475 2.0130e-05
21:47821588 G A 0.370905 4.9691e-05
21:47836403 C T 0.083685 1.7048e-05
21:47841941 G A 0.139908 1.4203e-05
21:47842794 A G 0.049728 -5.1898e-05
21:47850033 A G 0.052607 1.1793e-04
21:47850484 C G 1.083000 1.6882e-06
21:47851753 G A 1.224489 1.4157e-05
21:47851796 A G 0.225401 3.1808e-05
21:47852049 A G 0.028468 -1.2543e-05
21:47852085 A G 0.157137 -4.8534e-05
21:47856670 A G 0.122219 3.7420e-05
21:47857440 T C 1.613236 -5.6792e-06
21:47858248 G A 0.046138 -1.1453e-05
21:47863757 C A 0.424664 3.8183e-05
21:47863998 A G 0.025197 9.5086e-05
21:47864932 A C 0.093341 2.1177e-05
21:47868321 C T 0.544465 4.1188e-05
21:47872133 G C 0.152940 -3.4217e-05
21:47888356 A G 0.707168 -5.1844e-06
21:47888387 A G 1.055437 -3.4074e-05
21:47892350 T C 0.020039 -4.9803e-05
21:47898033 A G 0.034509 -5.2484e-05
21:47901280 T C 0.045223 -3.2526e-05
21:47901631 T C 0.829867 1.4471e-05
21:47903881 G T 0.793943 1.6039e-05
21:47914245 T C 0.055395 3.8400e-05
21:47917968 C T 0.164969 -4.2071e-05
21:47918662 G C 0.186845 -2.9159e-05
21:47927424 A G 1.646109 2.3190e-05
21:47929984 G A 0.065223 -7.4461e-05
21:47937336 A G 0.050082 -6.5268e-05
21:47952893 G C 1.343787 2.4131e-05
21:47954727 A G 1.539785 -2.6234e-05
21:47955719 G A 0.666788 -2.6567e-05
21:47962186 G T 0.187043 -2.9460e-05
21:47963651 A G 0.893763 -1.6159e-05
21:47965873 T C 0.028579 -1.7532e-05
21:47966977 T C 0.277810 -1.1091e-05
21:47970581 A G 0.451783 -1.9479e-06
21:47971060 T C 0.123397 -7.0050e-05
21:47973610 A G 0.571051 2.3144e-05
21:47974582 G A 0.893377 1.1651e-06
21:47975703 T C 0.128999 -4.7499e-05
21:47990366 C T 0.117146 1.1687e-04
21:47995221 T C 0.036537 -4.6019e-05
21:47997363 A G 0.148282 2.1889e-05
21:48004492 T C 0.060309 -1.3130e-05
21:48018073 C G 0.034947 3.7319e-05
21:48019868 A G 0.631234 -3.0852e-06
21:48022230 G C 1.369428 2.2999e-05
21:48024626 A G 0.161901 -1.1182e-05
21:48027400 C T 0.239381 -6.1845e-05
21:48027823 C T 0.076710 -9.7154e-05
21:48029696 A G 0.397170 4.4206e-06
21:48036885 C A 0.593181 1.8689e-05
21:48039219 T C 0.045269 -8.4496e-05
21:48039411 A G 0.039637 -2.1743e-05
21:48041492 T G 0.056463 7.9437e-05
21:48043169 T C 0.096844 -2.5818e-06
21:48049163 G A 1.343066 -5.4678e-05
21:48056376 C T 0.028183 4.1610e-06
21:48058518 T C 0.061572 -4.4784e-05
21:48063476 G C 1.570285 1.8264e-05
21:48070710 A G 0.039936 -4.3720e-05
21:48074663 C T 0.440582 -4.4075e-06
21:48081215 G A 0.281848 -6.4054e-05
21:48082656 A G 0.025200 1.1510e-04
21:48085617 A G 0.034025 -1.0255e-04
21:48086569 A G 1.768380 2.5711e-05
21:48088571 G A 0.197945 -2.0168e-05
21:48094803 G A 1.041357 5.6400e-04
21:48099610 C T 0.039134 -2.4514e-05
22:16495833 A C 0.155997 -1.1524e-05
22:16870425 T C 0.627608 4.1336e-05
22:16880098 G A 1.890832 -5.5320e-05
22:16888577 G A 1.416031 -7.0235e-06
22:16952830 G C 1.976420 1.2902e-05
22:17054795 A G 0.251429 -1.5146e-05
22:17056415 C T 1.016621 3.6026e-05
22:17057138 T G 1.892773 2.9167e-05
22:17057597 A G 0.559999 -3.0659e-05
22:17070109 G A 0.051530 -1.1909e-04
22:17079911 G A 0.039744 6.6539e-05
22:17080190 C G 1.238443 1.7185e-05
22:17091201 A C 0.420192 -9.1003e-05
22:17096864 C T 0.539623 4.8782e-05
22:17103078 G C 0.490355 -1.4907e-04
22:17108381 A G 0.062409 3.1437e-05
22:17128441 A G 0.053458 1.0953e-04
22:17131413 C T 0.101693 2.1298e-05
22:17132490 A G 1.710119 5.0183e-05
22:17133009 T C 0.240864 -1.7530e-05
22:17133464 G A 0.640601 6.4563e-05
22:17196213 C T 0.085185 5.4439e-05
22:17196300 T C 0.225521 -3.6199e-05
22:17198802 G A 0.697759 6.2334e-05
22:17199044 G A 0.094104 2.1217e-04
22:17199548 T C 0.025567 -9.2890e-05
22:17201656 A T 0.079372 2.1532e-05
22:17208423 G T 0.449916 -1.9195e-05
22:17211331 A C 0.082721 -2.6164e-05
22:17212553 A G 0.020847 -1.2580e-05
22:17214252 T C 1.608150 1.1693e-04
22:17217247 G A 0.085146 4.3571e-05
22:17217317 A G 0.126328 1.0148e-04
22:17225319 C A 1.461384 4.5790e-05
22:17265124 C A 1.722147 7.1380e-05
22:17278928 A G 0.037274 2.3040e-05
22:17280388 C T 0.606504 2.5059e-04
22:17281110 A C 0.111576 3.8992e-05
22:17282665 C T 1.691624 2.4725e-04
22:17283102 T C 1.083650 -1.0468e-05
22:17284363 A G 0.493857 1.3078e-04
22:17288988 C T 0.111271 -6.9343e-06
22:17300230 A G 1.159870 -4.6400e-05
22:17301217 G A 0.903179 -6.1470e-06
22:17301843 G A 1.729450 1.0813e-05
22:17314841 A G 0.100028 4.1230e-05
22:17315102 C T 0.488210 1.1262e-04
22:17316763 T A 0.033019 -3.4295e-05
22:17318333 G A 0.043133 3.2282e-05
22:17318728 C T 0.033869 4.7943e-05
22:17318864 A C 1.114439 -3.2837e-05
22:17327157 A G 0.066535 -1.5573e-04
22:17327366 C T 0.481407 4.6880e-05
22:17327595 T C 1.634220 2.7407e-05
22:17347846 C T 0.272669 9.2020e-05
22:17394800 A G 0.130895 3.4555e-05
22:17395610 A G 0.366708 -1.3465e-04
22:17396263 T C 0.093299 1.3243e-05
22:17398800 C T 1.504114 -4.7239e-05
22:17401834 T G 1.557925 -5.4082e-05
22:17403618 G T 0.408335 -5.7801e-05
22:17407516 C T 0.358273 -1.6051e-05
22:17409268 A G 0.034152 -4.1304e-05
22:17409813 A G 0.798867 1.0530e-05
22:17410128 T C 0.607098 1.5488e-05
22:17412806 T C 1.450332 1.0106e-05
22:17414103 C T 0.179685 -3.0056e-05
22:17415572 C T 0.211753 1.8681e-06
22:17419090 A G 0.645957 1.1429e-05
22:17427455 G A 0.059475 -2.8432e-05
22:17427664 C A 0.577906 -1.0990e-05
22:17433992 T C 0.201561 -4.3167e-05
22:17437133 A G 0.073104 4.8299e-05
22:17443179 G A 0.099093 -8.8041e-05
22:17443370 A G 0.054925 -6.5530e-05
22:17445502 C A 1.153508 -2.4404e-05
22:17446157 T G 0.161285 -5.3290e-06
22:17446914 G T 0.244418 1.7256e-05
22:17446991 T C 1.460679 5.5599e-06
22:17450247 C T 0.062672 3.6446e-05
22:17450929 T C 0.064376 8.0945e-05
22:17450952 G A 0.064347 7.8337e-05
22:17453231 T C 0.041630 -3.1877e-05
22:17453902 A G 0.193882 7.2286e-06
22:17467474 A C 1.458096 -7.3942e-06
22:17469049 A C 0.758234 -2.6786e-05
22:17469558 C T 0.097924 -1.5963e-05
22:17472032 T A 0.194765 -9.6469e-06
22:17475406 C T 0.067502 -1.0795e-04
22:17488195 A G 0.755897 -2.3555e-05
22:17489958 T G 0.218293 1.5839e-05
22:17489996 T G 0.033493 4.1332e-05
22:17491584 G A 0.563404 -1.4613e-05
22:17492533 G A 1.581291 5.9670e-07
22:17492989 C T 0.121738 -1.2067e-04
22:17493431 G C 1.677820 -2.1276e-05
22:17500869 A G 0.170506 -4.4955e-05
22:17520850 G T 0.084000 8.4829e-05
22:17525584 G A 1.061806 1.7015e-05
22:17529814 C T 1.171444 3.0122e-05
22:17542150 C T 0.060241 1.1495e-05
22:17550694 G A 0.046966 -3.3471e-05
22:17554656 C T 0.194729 -3.1084e-05
22:17561569 A G 0.045522 4.9320e-05
22:17565013 G A 1.607446 -3.0620e-05
22:17568467 C T 1.154917 9.4116e-06
22:17571355 A G 1.356780 6.3570e-05
22:17572941 A G 0.415752 -6.5161e-06
22:17573272 G A 0.978993 1.9942e-05
22:17579013 C A 0.116863 -1.5595e-05
22:17579956 T C 0.067125 -1.2990e-05
22:17580813 C T 0.924968 -2.9171e-05
22:17581838 C A 1.026453 -1.0049e-05
22:17582776 T C 0.570853 -1.2098e-05
22:17585808 C G 0.379409 -3.3705e-06
22:17586471 T C 1.564319 -9.1463e-06
22:17589209 T C 0.488041 -3.2318e-05
22:17589246 A G 0.226664 2.0549e-05
22:17594977 G A 0.126211 2.2997e-05
22:17595175 T C 0.137811 6.2900e-05
22:17595929 C G 0.444038 -9.9097e-06
22:17597501 T C 0.023561 -9.1704e-06
22:17598310 T C 0.509041 -4.8780e-06
22:17599035 A G 0.198968 -1.7950e-05
22:17599170 G A 0.122050 1.3899e-04
22:17600497 A G 0.097924 4.2888e-05
22:17600977 A G 0.725886 9.3071e-06
22:17609916 T G 0.231279 -2.6149e-05
22:17619393 G A 0.118515 6.5223e-05
22:17622618 T C 0.430335 1.8111e-05
22:17623408 A G 1.711462 1.7052e-05
22:17625915 A G 0.112589 -6.3195e-06
22:17630486 A C 1.065269 -4.8416e-06
22:17632133 T C 0.087788 5.8965e-05
22:17632885 C T 0.543144 9.1609e-06
22:17633669 A G 0.044233 -2.2111e-05
22:17633785 C T 1.701800 1.4333e-05
22:17633837 T C 0.119989 -2.2501e-06
22:17635874 C A 0.082504 1.8959e-05
22:17639837 G A 0.102270 1.8844e-05
22:17641079 T C 0.769922 1.1861e-05
22:17643689 A G 1.703367 2.7543e-05
22:17647520 A G 0.026898 -8.1114e-05
22:17658716 C T 0.555981 -5.6111e-05
22:17659152 C T 0.191993 1.7515e-05
22:17659774 A G 0.394018 3.7441e-05
22:17660501 G C 1.140285 -3.9298e-06
22:17661725 C G 0.075263 -7.6397e-05
22:17662699 G A 0.693825 -2.7835e-05
22:17664788 G A 1.729441 -7.9123e-06
22:17666839 A G 0.046667 -1.2356e-05
22:17669306 C T 0.645531 5.6481e-06
22:17671052 T C 0.049202 1.4469e-05
22:17671133 G C 1.022853 -2.7149e-05
22:17674117 T C 0.544241 3.6835e-05
22:17675900 A C 0.752849 -8.6307e-05
22:17677699 T C 1.003389 -1.3582e-05
22:17678551 C G 0.198140 -1.4958e-04
22:17680519 C A 0.976640 7.9039e-06
22:17682294 A C 1.420497 -3.0744e-06
22:17684355 G A 1.852867 4.4657e-05
22:17688402 A G 0.221996 -9.2923e-06
22:17690409 A G 1.074159 1.0139e-06
22:17690430 G C 0.220234 -1.6698e-04
22:17696027 G A 0.353829 6.7579e-05
22:17699299 T G 0.832974 -9.4368e-05
22:17701234 G A 1.209241 -4.1642e-05
22:17702876 T G 0.188630 2.2226e-05
22:17703119 A T 0.280962 -1.0833e-04
22:17703658 T C 0.073880 3.3474e-06
22:17703731 T C 0.049524 4.1705e-05
22:17705622 C T 0.704205 -7.4796e-05
22:17713433 A G 0.091420 6.8263e-05
22:17713763 A G 0.101784 -3.6494e-05
22:17714006 A G 0.030286 4.1336e-05
22:17714985 T C 0.032263 -2.6824e-05
22:17718606 C T 0.133530 8.5704e-06
22:17718699 C A 0.243337 3.6078e-07
22:17718911 C G 0.099236 -1.0055e-06
22:17721595 C T 0.240796 -2.2812e-05
22:17722024 A G 0.904763 -1.8069e-05
22:17722536 A G 1.016547 -1.2089e-05
22:17722774 A G 0.049803 5.6434e-05
22:17723712 T C 0.076697 4.1925e-06
22:17723899 A G 0.076246 4.9107e-06
22:17724049 A C 0.681377 1.1773e-05
22:17724167 A G 0.151739 8.2380e-05
22:17726469 G T 1.389494 -3.4912e-07
22:17727648 T C 0.493783 -3.2560e-05
22:17729044 G T 0.323004 1.1011e-05
22:17729048 A C 0.111729 -4.4477e-05
22:17731977 C T 0.251254 1.9081e-05
22:17733896 C T 0.189640 -8.0488e-07
22:17736410 C G 1.428783 -1.5899e-05
22:17736507 C T 1.694474 -1.6262e-05
22:17737992 C T 1.843006 3.9073e-05
22:17738177 G A 1.860903 2.2092e-04
22:17739511 A G 0.030189 -2.2406e-05
22:17741737 A G 1.606790 1.5283e-05
22:17741912 T C 0.120755 2.2273e-06
22:17742431 G T 0.069148 -2.9970e-05
22:17744553 C T 0.521521 -2.6395e-05
22:17748210 G A 0.156679 -1.0949e-05
22:17749096 A G 0.303296 -1.4524e-05
22:17753505 A G 0.129538 -1.2982e-05
22:17753699 A G 0.029501 -1.9043e-04
22:17760350 A G 0.145481 -2.9694e-05
22:17762536 G C 0.025528 -1.0916e-04
22:17766115 C T 0.161622 -1.3108e-03
22:17770181 G T 0.215005 1.0034e-05
22:17783324 T C 0.237596 4.2854e-05
22:17784836 T C 0.270858 2.1397e-05
22:17785300 G A 0.807095 4.0269e-05
22:17788549 A G 0.179500 -7.1395e-06
22:17790885 T C 0.353014 3.8044e-05
22:17791564 C T 1.268411 3.9986e-06
22:17792855 A G 0.045100 -1.2972e-04
22:17793012 A G 0.329246 -8.5141e-05
22:17793969 G A 0.807491 3.0423e-05
22:17795408 G A 0.423097 6.4340e-05
22:17796520 A G 0.313160 -9.5225e-05
22:17798848 G C 0.408991 -1.8534e-07
22:17800461 A G 0.037706 -5.7967e-06
22:17803593 G A 0.541067 -1.6797e-05
22:17809449 G A 0.251078 -4.9626e-05
22:17815696 G C 0.922748 8.2983e-05
22:17817963 G A 0.093783 3.4312e-05
22:17818918 T C 0.035041 -1.0556e-05
22:17823261 T G 0.475850 -4.2664e-05
22:17827684 G A 0.950493 -2.7842e-05
22:17829955 C T 0.417407 -9.2322e-07
22:17831638 T C 0.187666 4.0967e-06
22:17831813 T C 0.925156 4.4436e-06
22:17838368 C T 0.688356 -2.8631e-05
22:17840791 C T 0.188481 8.0767e-05
22:17844929 T G 0.834385 -1.1908e-05
22:17846148 C T 0.021987 -5.5264e-06
22:17846171 C T 1.018923 3.6374e-05
22:17850483 T C 0.099895 -2.9411e-05
22:17850661 T C 0.153940 1.5080e-04
22:17851683 C T 0.261400 8.3927e-05
22:17858763 G A 0.033866 -7.1724e-06
22:17860253 G C 0.107950 -1.8174e-05
22:17860359 T C 0.038271 -1.2597e-05
22:17860634 G A 0.672293 -3.4655e-05
22:17861131 T C 0.049228 2.7372e-05
22:17861535 G A 0.051263 1.5610e-05
22:17862268 T C 1.126792 -1.7736e-04
22:17865945 A G 0.140353 -4.7704e-05
22:17867549 A G 0.025684 -3.2994e-05
22:17872652 C T 1.912417 1.0235e-04
22:17874348 T C 0.037647 2.5373e-05
22:17876723 C T 0.023256 -8.2600e-06
22:17881271 C T 0.220390 7.2532e-05
22:17887534 A G 0.895441 1.0317e-04
22:17887725 A G 0.354754 -9.5583e-05
22:17888514 A G 0.061001 -2.0085e-05
22:17891234 G A 0.254321 -1.2465e-05
22:17895051 A G 0.605719 -4.7347e-05
22:17897544 C T 0.242159 -2.8630e-05
22:17898183 T C 0.024213 6.6508e-06
22:17899841 A G 0.245012 9.3247e-07
22:17903917 A G 0.063902 5.3788e-06
22:17909524 G A 0.353307 3.9902e-05
22:17910704 G A 0.962252 1.4328e-06
22:17910844 C T 0.460076 -7.1205e-06
22:17913989 A G 1.892777 -3.2533e-06
22:17915744 G A 0.042403 4.6303e-05
22:17916154 C T 0.115604 1.7256e-04
22:17917546 G A 0.209172 -1.1966e-05
22:17918536 A G 0.911897 -9.6196e-06
22:17924567 G A 0.086886 -1.1279e-05
22:17927480 T C 0.199166 -1.8960e-07
22:17927861 A G 0.278804 -1.3829e-05
22:17932859 A G 1.082423 3.3835e-05
22:17946168 C T 0.196624 -3.8143e-05
22:17946202 T C 0.130797 2.9513e-06
22:17946494 G T 0.350853 -1.3379e-05
22:17948917 C T 1.455041 1.7080e-05
22:17949763 T C 0.384060 1.5716e-05
22:17951206 C T 0.097876 4.9214e-05
22:17952520 C T 0.085912 -6.8694e-05
22:17954946 G C 0.024885 4.3273e-05
22:17954989 G A 0.025661 7.3187e-06
22:17958221 C A 0.090826 -1.9509e-05
22:17958441 C T 0.590782 4.5777e-05
22:17965444 A G 0.041899 -9.5919e-06
22:17972676 A G 0.156614 7.0233e-05
22:17977024 C T 1.583674 1.5188e-05
22:17982362 A G 0.356040 9.6677e-05
22:17984525 A C 0.039361 3.3845e-05
22:17988804 G A 0.418793 -9.2062e-05
22:17989378 T C 1.671400 3.0877e-07
22:17990852 A G 0.222402 3.5769e-05
22:17992131 G A 1.106191 1.6199e-06
22:17992309 C T 0.056382 1.6481e-05
22:17992460 T C 0.030117 1.9200e-04
22:17995037 G C 1.937172 3.8339e-05
22:17995145 T C 1.458086 1.2867e-05
22:17999158 G A 0.790422 3.4326e-06
22:18002892 C T 0.122589 -1.5759e-06
22:18003341 A G 0.045765 1.3406e-04
22:18005596 A G 0.418631 -2.8258e-05
22:18012158 T C 0.289297 1.0684e-05
22:18015567 A G 0.031344 -1.5605e-05
22:18018821 A G 0.030643 -2.8604e-05
22:18020796 C T 0.109379 1.1913e-05
22:18021505 C T 0.127675 -1.9267e-04
22:18021604 T C 0.415920 -1.8728e-05
22:18022046 C T 0.029390 1.4399e-04
22:18024652 A G 1.564005 6.3736e-06
22:18025580 A G 0.389620 -3.3938e-05
22:18029408 A C 0.077148 2.0699e-05
22:18033199 A G 0.984885 -3.8766e-05
22:18036253 G A 0.784284 -1.9066e-05
22:18038786 A G 0.647171 -8.6626e-05
22:18042216 C A 0.088723 -1.0651e-05
22:18042376 G T 0.376676 -1.1488e-05
22:18043643 T C 0.035333 1.2675e-05
22:18046537 G C 0.066320 -2.8223e-05
22:18046944 G A 0.144043 -3.7394e-04
22:18047058 A C 0.350210 1.9711e-05
22:18051188 G T 1.314494 6.2229e-05
22:18053617 C T 0.043181 2.9118e-05
22:18054369 C T 0.630455 -2.9707e-05
22:18055271 A G 1.783508 1.2059e-05
22:18055357 C G 1.314994 -9.0020e-07
22:18068785 G A 0.409104 1.6252e-04
22:18072623 G C 0.363352 5.1340e-05
22:18076523 A G 0.043655 1.2712e-04
22:18079518 C T 0.123812 -1.3231e-05
22:18081422 A G 0.053370 -1.3229e-06
22:18084272 G A 0.160399 -3.8661e-05
22:18086994 A G 0.702111 8.9669e-06
22:18090946 A G 0.210682 3.8227e-05
22:18102627 G A 0.189860 1.6021e-05
22:18102837 A C 0.988065 3.1198e-05
22:18103861 T C 0.544764 2.4956e-05
22:18105975 T C 0.033402 -6.4733e-06
22:18116033 G A 0.577390 1.7209e-05
22:18118296 C T 0.048589 1.3373e-05
22:18122180 T C 0.084318 1.6590e-05
22:18122995 T G 1.636177 -2.7969e-05
22:18123036 G A 0.096483 -1.9669e-05
22:18128960 A G 1.683111 -6.8955e-05
22:18161762 G A 0.059972 2.5901e-05
22:18166806 T C 0.410497 5.3099e-05
22:18166960 G A 0.114867 -1.1979e-05
22:18179100 C T 0.212584 -2.8074e-05
22:18188465 T C 0.060108 -1.0661e-04
22:18201204 T C 0.263558 -9.6434e-06
22:18207927 G T 1.685185 -7.7120e-05
22:18209920 T C 0.247274 4.7989e-05
22:18210409 G T 0.081962 5.0954e-05
22:18210822 G C 0.051935 2.0283e-05
22:18211205 C T 0.916523 -5.6545e-05
22:18218311 A G 0.038930 -8.0324e-05
22:18220831 G A 0.344371 5.9044e-05
22:18221167 G A 1.661559 -7.8087e-05
22:18222263 G A 1.358772 -1.4218e-05
22:18226327 G T 0.048229 1.1540e-06
22:18226612 G A 0.048141 -4.3760e-06
22:18227564 A G 0.038452 2.5832e-05
22:18229187 C T 1.160911 -1.1479e-04
22:18229556 T C 0.086944 -1.2648e-04
22:18232368 A G 0.914627 -3.1004e-05
22:18234535 A G 0.341713 -1.0026e-05
22:18235305 C T 1.032574 -6.3169e-06
22:18240602 A G 0.040468 1.1846e-05
22:18240907 C T 0.294016 4.4909e-05
22:18241274 A G 0.036362 4.2401e-05
22:18246375 G A 0.824447 -2.4484e-05
22:18247271 G A 0.068972 -1.2854e-05
22:18247625 G A 0.099216 -8.0197e-05
22:18251364 A G 0.111582 -6.6771e-06
22:18252273 C A 0.055071 -3.1570e-05
22:18255988 T C 0.118327 2.9349e-05
22:18256129 T C 0.245817 -3.9137e-05
22:18258344 G T 0.064938 9.2477e-06
22:18259071 T C 0.109427 2.9459e-04
22:18261028 G A 0.924351 -1.4176e-05
22:18261346 G A 0.105380 -2.9372e-05
22:18262301 A T 0.669089 1.8739e-05
22:18262767 T C 0.061877 -1.5377e-05
22:18263400 C G 0.831633 -3.3009e-05
22:18265172 T C 0.749597 2.3663e-05
22:18267982 T C 0.022409 -3.4918e-05
22:18272020 T C 0.051556 -4.5093e-07
22:18273463 A G 0.513345 -8.4596e-06
22:18275187 T G 0.044181 -3.4840e-06
22:18276101 A G 0.602058 1.0296e-06
22:18277314 T C 0.344819 -1.6004e-05
22:18278393 C T 0.040085 -1.4296e-05
22:18279383 A G 0.090569 -5.2507e-05
22:18282526 T C 0.109638 -6.0918e-05
22:18284381 C T 0.023548 1.5746e-05
22:18288040 G A 0.080884 1.3902e-04
22:18289204 A G 0.586296 -4.6528e-05
22:18289555 A G 0.136042 2.1039e-04
22:18292633 G A 0.721196 3.6507e-06
22:18293502 T C 0.034807 -2.5171e-05
22:18295575 C T 0.766835 -1.1336e-05
22:18296238 G A 1.017647 1.5530e-05
22:18296258 T C 0.055210 -4.7852e-05
22:18298527 T G 0.685207 7.2886e-05
22:18299137 A G 0.047388 2.0536e-05
22:18304392 T G 0.670683 5.1335e-05
22:18304891 T C 0.115208 -1.6524e-05
22:18307381 A C 0.115409 -1.2229e-05
22:18307634 A G 0.784816 4.8155e-05
22:18310229 T C 1.881345 -1.1715e-04
22:18310439 A G 0.126308 -2.9460e-05
22:18311845 G A 0.856934 4.2986e-05
22:18315983 T C 0.649060 1.5866e-05
22:18317095 C T 1.259196 -7.4718e-05
22:18317902 G A 0.094049 1.3111e-05
22:18319179 T C 0.594625 -1.6902e-04
22:18320739 T C 0.050890 2.7452e-04
22:18326033 C G 0.133985 2.1938e-05
22:18329009 G A 0.025249 5.6193e-05
22:18330098 T C 0.029049 4.0906e-05
22:18331154 C A 0.479417 -5.0198e-05
22:18333467 T C 0.102452 -1.1722e-05
22:18333639 T C 0.096996 8.6628e-05
22:18334573 C T 0.067508 -3.8196e-05
22:18336087 A G 0.032694 1.6364e-05
22:18337880 T C 0.728804 -2.6188e-05
22:18343191 T C 0.088174 6.1085e-05
22:18344169 T C 0.034411 1.2101e-05
22:18348439 C T 0.485886 -8.3266e-05
22:18348823 A G 0.210098 -7.2185e-05
22:18354186 T C 0.066850 -5.5651e-05
22:18358301 T C 0.029069 3.7923e-05
22:18362573 A G 0.174394 -2.7248e-05
22:18369916 G A 0.452133 1.1069e-07
22:18380724 G A 0.092355 -5.8759e-06
22:18385944 A G 0.340625 -3.9479e-05
22:18389548 C G 0.214917 -2.9243e-05
22:18393534 A C 0.933426 6.3984e-06
22:18395241 A G 1.475843 -6.5696e-05
22:18398447 G A 0.927808 -9.4677e-06
22:18400366 C T 1.467671 -1.3451e-07
22:18407740 T C 0.210581 2.0493e-05
22:18413750 A G 0.479738 1.1900e-05
22:18413975 C T 1.835625 -6.5330e-05
22:18414686 T C 0.028037 1.9076e-05
22:18421519 A G 0.034220 2.5547e-05
22:18430193 T C 0.455437 -1.8242e-05
22:18439958 T C 0.479492 1.5691e-04
22:18444570 T C 0.060988 1.6672e-05
22:18452188 A G 0.042279 6.0606e-05
22:18457986 C T 0.534111 8.5284e-05
22:18459041 T C 0.183369 -2.3676e-05
22:18465105 A G 0.526007 1.0426e-04
22:18470897 G T 0.482744 -3.9823e-06
22:18472430 G A 1.073072 4.7004e-05
22:18482548 T G 0.033509 4.5035e-05
22:18483388 G A 0.977072 -6.7957e-05
22:18485117 C G 1.018657 2.1937e-05
22:18486441 T C 0.270715 2.9703e-05
22:18488883 C G 0.428913 6.7781e-05
22:18489048 C A 0.555819 -7.4414e-05
22:18491211 T C 0.116347 1.9740e-05
22:18493980 G A 0.200792 -6.0229e-06
22:18495216 T C 1.297619 -1.8788e-05
22:18495470 A G 0.498999 4.3113e-05
22:18501681 A G 0.134624 1.5344e-05
22:18504527 C T 1.151291 -5.8445e-06
22:18504693 A G 0.400185 -2.9639e-05
22:18506073 G A 0.461637 -2.5563e-05
22:18509948 A C 0.401399 6.6783e-05
22:18512462 G A 0.227761 -1.0330e-04
22:18516997 T C 1.268693 -1.2366e-05
22:18518829 A G 0.419572 -2.1186e-05
22:18519000 C T 0.096866 -2.2178e-04
22:18519096 T C 0.064123 -1.0592e-04
22:18520416 C T 0.084312 9.9957e-06
22:18520582 A G 0.367205 -1.2549e-04
22:18522189 T C 0.509168 1.4261e-04
22:18522327 G C 1.209711 1.4174e-05
22:18526789 G T 1.169948 6.4176e-06
22:18530984 G A 0.119541 1.6900e-05
22:18531203 C G 0.119418 1.1881e-04
22:18533434 T C 0.656908 -2.0014e-05
22:18537145 G A 0.324767 -2.8419e-05
22:18537610 C T 0.104010 -5.8959e-05
22:18538076 T C 0.281254 -2.7162e-05
22:18540577 C T 0.659095 -1.5296e-05
22:18542442 A G 0.578912 -2.2711e-04
22:18543688 G A 0.537983 -6.6017e-04
22:18545387 A G 0.926685 -2.7123e-05
22:18546700 T C 0.237953 2.3910e-06
22:18547507 G A 0.068790 -2.2090e-05
22:18549740 C T 0.126198 3.4520e-05
22:18551341 C T 0.214025 -2.7950e-05
22:18551487 T C 0.474675 -3.5130e-04
22:18553542 T G 0.167111 -8.3187e-06
22:18553808 A C 0.084302 8.7367e-05
22:18554932 A G 0.231461 -2.2857e-06
22:18555681 T C 0.138006 -3.5252e-05
22:18563052 A G 0.182145 -6.7445e-05
22:18566288 G C 0.039809 8.5790e-05
22:18571008 A G 1.284984 3.3897e-05
22:18571828 C T 1.820422 -1.0502e-05
22:18573003 A G 0.025583 -6.5679e-06
22:18574488 A G 0.023032 -8.2771e-06
22:18574715 T C 1.817975 7.3721e-06
22:18576447 T C 0.037180 -7.2401e-05
22:18577338 C T 0.530969 -4.1331e-05
22:18578511 A G 0.085204 1.7438e-05
22:18581665 T C 0.305795 -4.8637e-05
22:18582532 A G 0.041361 -8.1312e-05
22:18583247 T C 0.115390 4.9484e-05
22:18583293 C T 0.121622 -4.2077e-05
22:18584433 C T 1.305471 3.0923e-05
22:18586169 C T 0.150431 8.2035e-06
22:18586686 G T 0.023515 -1.5061e-05
22:18590899 A C 0.150564 -2.9817e-05
22:18592189 C A 0.023756 3.3110e-05
22:18592194 A C 0.026489 4.2716e-05
22:18592684 A C 1.972009 1.3631e-06
22:18594931 C T 0.118918 -2.0294e-04
22:18595352 G T 0.399539 3.9157e-05
22:18596449 T G 0.551612 -3.2656e-06
22:18597209 T C 0.115315 -1.5268e-07
22:18599291 G A 0.139892 2.2496e-05
22:18601415 G A 0.832422 -1.4294e-05
22:18607638 A G 0.037810 -4.4190e-05
22:18608627 C T 0.174449 3.2697e-05
22:18609128 T C 0.027891 -1.2896e-05
22:18610798 G A 0.090109 -2.2249e-06
22:18612226 A G 0.119453 -3.2113e-05
22:18613603 T C 0.036810 2.4464e-05
22:18614874 C A 0.250264 1.4363e-04
22:18616145 A G 0.146101 -1.9329e-05
22:18619913 T G 0.147208 3.2622e-04
22:18631365 T C 0.207222 8.2752e-04
22:18633978 C A 0.697025 3.6903e-05
22:18635717 G A 0.025187 9.2414e-05
22:18637533 T C 0.043513 5.7054e-05
22:18639402 A G 0.373067 1.9033e-05
22:18639780 T C 0.024564 -2.1189e-05
22:18642145 G A 0.336143 1.9495e-05
22:18642181 G A 0.251371 2.2807e-05
22:18644702 C T 0.025518 8.8286e-05
22:18648937 T C 1.324971 -1.0047e-04
22:18649922 G A 0.674935 9.8430e-05
22:18650682 T C 0.677093 1.2287e-04
22:18876630 G C 0.141807 -3.3795e-05
22:18890037 A G 0.290037 2.4783e-05
22:18890615 A G 0.168782 8.3206e-05
22:18891398 G A 1.732479 6.9918e-05
22:18892575 A G 0.474243 4.3871e-05
22:18895227 T C 1.252724 -9.4749e-05
22:18895694 G T 0.158983 -6.8217e-06
22:18896464 T C 0.279255 1.8460e-05
22:18901004 T C 1.873539 1.7322e-04
22:18905117 G A 1.875506 3.4810e-04
22:18908875 G A 1.138344 3.4000e-05
22:18910355 T G 0.084558 -2.0677e-05
22:18912677 T C 0.073740 -1.2934e-05
22:18912678 G A 1.112199 2.2663e-05
22:18915763 G T 0.781973 1.5418e-05
22:18915963 A G 0.391522 -1.5033e-05
22:18919755 A C 0.775056 2.1300e-05
22:18921507 A G 0.063295 2.2833e-04
22:18923349 A G 0.053961 -6.3670e-05
22:18924956 T G 0.447336 -5.9226e-05
22:18935842 A C 0.091618 -3.3012e-05
22:18936282 A C 0.026076 -3.8027e-05
22:18937957 A G 1.557847 7.6529e-05
22:18944080 C T 0.023118 -7.6386e-05
22:18946210 G A 0.129710 -3.4816e-05
22:18951507 C T 0.528778 6.4244e-05
22:18955595 A G 0.088719 -6.9388e-05
22:18956203 G A 1.466434 2.9013e-05
22:18959581 C T 1.816037 4.7808e-05
22:18963340 A G 1.293033 4.7282e-05
22:18966859 A G 0.184764 9.5997e-06
22:18966904 T G 1.089209 -6.2114e-05
22:18971224 A G 1.405086 -1.8077e-04
22:18972450 G A 0.184706 7.2194e-06
22:18981291 T C 0.037469 -1.5882e-05
22:18982953 A G 0.044305 -9.9139e-06
22:18983750 T G 1.377754 -8.3906e-05
22:18990128 C A 0.390522 -8.1542e-06
22:18994633 A G 0.024755 1.6301e-05
22:18995855 C T 0.044337 -2.0870e-05
22:19002159 T C 0.232854 2.5544e-04
22:19003938 T C 0.279115 1.4308e-04
22:19004772 C G 0.574527 1.0017e-04
22:19009167 T C 0.575495 1.1062e-04
22:19024651 T C 0.612873 6.8933e-05
22:19025082 T C 0.039173 -9.2516e-05
22:19044262 T C 0.044441 3.5417e-06
22:19047047 A G 0.024746 -3.4333e-05
22:19057188 G A 0.751109 3.7870e-05
22:19059888 T C 0.079417 -1.4610e-05
22:19062020 G A 0.068807 -2.3865e-05
22:19062060 T C 0.028300 7.9077e-05
22:19065006 T C 0.750093 3.2688e-05
22:19069493 T C 0.798968 1.8358e-05
22:19076575 A C 0.037437 -5.4433e-05
22:19076797 A C 0.386800 -4.1054e-05
22:19103298 G T 1.827819 4.3626e-06
22:19104186 T A 0.511336 -1.0083e-05
22:19104439 C T 0.048985 -4.2365e-05
22:19104877 G T 0.122631 4.9261e-05
22:19107596 G A 0.834739 1.5338e-05
22:19113860 A C 0.174842 -2.4028e-05
22:19113928 A G 0.067752 -8.1202e-06
22:19119545 T C 0.356507 -9.7765e-05
22:19119938 A G 0.358162 -9.4573e-05
22:19121872 A G 0.114160 3.5307e-05
22:19124865 T C 0.060634 -5.3923e-05
22:19132061 T C 0.092608 2.6658e-05
22:19132325 G A 0.704458 -6.4847e-06
22:19134440 G A 1.023240 -3.8365e-07
22:19135330 A C 0.037852 3.0009e-06
22:19135603 A G 0.485616 -3.9104e-05
22:19143047 C A 0.285737 -1.3559e-05
22:19145323 A G 0.299365 -1.1759e-05
22:19147441 T C 1.361989 -2.2673e-05
22:19150281 A C 0.428277 -2.0801e-05
22:19155481 A G 0.050725 -5.0002e-05
22:19156117 C T 1.160230 -5.9734e-06
22:19160414 C T 0.028939 -1.2417e-04
22:19172006 C T 1.258680 -3.0227e-06
22:19182813 C T 1.916688 4.2483e-05
22:19184095 C T 0.994619 -2.4488e-05
22:19190143 T C 1.108207 7.4403e-06
22:19196615 T C 0.038017 1.4193e-05
22:19197381 T C 0.089284 5.2133e-05
22:19200927 T C 0.191165 6.4144e-05
22:19201194 A G 0.038589 9.5908e-06
22:19203060 T C 0.091553 3.0541e-05
22:19210740 C T 0.081076 4.7215e-05
22:19221406 G T 0.888005 -3.0030e-05
22:19223352 C T 0.135150 2.3236e-06
22:19229228 T C 0.043616 -1.9605e-05
22:19263698 T C 1.235324 -2.3363e-05
22:19267580 C A 0.081868 -4.1027e-05
22:19269267 T C 0.089232 -5.0327e-06
22:19270222 A G 0.029273 -7.8576e-05
22:19274261 C T 0.340814 3.7028e-05
22:19276340 A G 0.105487 2.5822e-05
22:19277809 T G 0.135241 -2.3382e-05
22:19287227 C T 0.030955 4.8321e-05
22:19292446 G T 0.455801 1.5594e-04
22:19293768 G C 0.946779 4.1886e-05
22:19294533 T C 0.360506 1.2853e-04
22:19295688 C T 0.072140 2.3853e-06
22:19314032 C T 0.724475 3.5400e-05
22:19327744 G A 1.924997 2.3376e-05
22:19343881 T C 0.093121 2.7734e-05
22:19348896 T C 0.024265 2.3333e-05
22:19367956 A C 0.052520 1.9938e-05
22:19371052 T C 0.232036 -1.9882e-04
22:19381507 T C 0.075383 -2.0971e-05
22:19382559 C T 1.907107 7.2258e-05
22:19387965 G T 0.086272 1.8003e-05
22:19388746 C T 0.071530 1.2499e-05
22:19414222 G T 0.064587 -1.3465e-05
22:19420109 C T 0.178938 9.0779e-06
22:19434626 A G 0.051130 1.0649e-04
22:19439165 T C 0.989532 -3.6701e-05
22:19443931 T G 0.035969 5.2530e-05
22:19451186 A C 1.647943 6.4277e-06
22:19455430 C G 0.072039 9.4882e-06
22:19456264 C T 0.041961 -1.5336e-05
22:19460180 A G 0.087126 2.2386e-05
22:19469544 G A 0.051156 9.7496e-05
22:19470249 A G 0.023973 2.9715e-05
22:19473140 A G 0.040335 8.7405e-05
22:19491392 T C 0.083075 4.1009e-06
22:19491395 A G 0.033607 2.9581e-06
22:19497230 C T 0.110502 2.0303e-05
22:19501363 C T 0.325585 6.7950e-05
22:19501767 A G 0.105876 2.2933e-05
22:19507447 C A 0.061325 8.6434e-06
22:19518079 C T 1.559509 -1.5278e-05
22:19521298 G A 0.262143 -4.0885e-05
22:19532378 G A 1.107931 9.4166e-05
22:19547442 C T 0.061520 1.4088e-04
22:19550778 T C 0.391379 -2.6594e-05
22:19556423 C G 0.094020 -6.4927e-06
22:19556893 A G 0.180980 2.1699e-05
22:19559303 A G 0.512186 4.5388e-05
22:19563347 C T 0.223749 -1.3975e-05
22:19564765 C T 0.058914 -3.2038e-05
22:19569504 A G 0.876885 2.8807e-05
22:19571194 T C 0.279096 4.1627e-05
22:19575131 C A 0.129681 -4.6075e-06
22:19576053 T C 0.214070 1.6985e-05
22:19577438 T C 0.041211 -6.0840e-06
22:19581164 T C 0.035074 2.7176e-05
22:19581331 T C 0.436658 4.7913e-05
22:19582066 T C 1.084237 7.4824e-06
22:19593854 C A 0.631227 5.5748e-05
22:19594775 C T 0.237794 -2.1759e-06
22:19595315 A C 0.192006 4.0846e-05
22:19595544 C T 0.179568 1.4944e-06
22:19597257 T G 0.042318 -1.4308e-04
22:19598694 C T 0.138652 5.4841e-06
22:19602231 G C 0.449631 -3.3290e-05
22:19606703 G A 1.336253 -4.1778e-05
22:19611680 T C 0.040552 -1.5391e-04
22:19614652 T C 0.118437 -1.5472e-05
22:19616331 C T 0.207056 8.8926e-06
22:19618220 T C 0.087765 8.9619e-05
22:19618257 T G 0.107444 -3.1019e-05
22:19620982 C T 0.245554 -6.0235e-06
22:19621011 T C 0.947250 3.8230e-05
22:19624256 G T 0.050166 -3.4214e-05
22:19626529 C T 0.191577 -2.1281e-05
22:19629784 A G 0.022616 -7.5749e-05
22:19632604 T C 0.050270 -5.1777e-06
22:19633250 A C 0.364329 -6.5481e-07
22:19633486 T C 0.561229 2.7340e-05
22:19633746 T C 0.085642 2.1984e-05
22:19634877 T C 1.087304 -2.0579e-06
22:19636006 T C 0.205657 -8.0641e-05
22:19639383 G A 1.572814 9.0215e-06
22:19640667 C T 1.795806 6.1246e-05
22:19643245 A G 1.467168 6.5645e-05
22:19643555 G A 0.334410 -4.0838e-05
22:19643844 A G 0.648397 1.2675e-04
22:19647198 C A 0.078778 7.6180e-05
22:19649005 A G 0.317837 -1.3162e-05
22:19652901 A G 0.076788 -9.3975e-05
22:19652982 A G 0.199429 1.3730e-06
22:19653058 G T 0.241127 -3.3706e-05
22:19654562 G T 0.569996 -3.5481e-06
22:19659099 G A 1.140658 -9.3351e-06
22:19662319 C T 0.021863 -6.7879e-05
22:19667724 A G 0.074880 2.1548e-05
22:19675944 T G 0.563820 7.4134e-05
22:19678655 T C 0.851043 1.1512e-06
22:19681267 C T 0.155647 2.1079e-06
22:19683316 C G 0.359574 -5.1064e-05
22:19685895 C T 0.636878 9.4993e-05
22:19690656 C T 0.246810 3.3668e-05
22:19691502 C T 1.325088 5.5339e-06
22:19693418 A C 0.046791 3.5237e-05
22:19699621 C T 0.317045 3.4737e-05
22:19701341 T C 0.028261 -8.7396e-05
22:19717043 A C 0.046103 -3.3477e-05
22:19717856 T C 0.027086 -2.0380e-05
22:19718152 A C 0.128249 2.4846e-05
22:19720478 G A 0.523533 1.8400e-05
22:19721988 A G 0.104627 -7.6841e-06
22:19724224 C T 0.662617 -2.9959e-05
22:19725256 T C 0.173904 1.2929e-04
22:19729138 G A 0.946283 -1.1093e-04
22:19729424 T C 0.247080 3.5312e-04
22:19732685 T C 0.062864 -1.2109e-05
22:19735854 C T 1.150009 -1.6804e-06
22:19736165 T C 0.146572 -1.4448e-05
22:19737621 C T 1.338646 -1.3218e-05
22:19738355 T C 0.495389 -7.5920e-05
22:19745891 T G 0.104254 -1.7446e-05
22:19747487 A G 0.032740 -1.3648e-04
22:19750645 A G 0.044895 -1.2838e-05
22:19751065 T C 0.039014 -8.8479e-05
22:19757339 C T 0.917165 -3.9535e-05
22:19757892 A G 0.396368 -8.0389e-05
22:19759115 C T 0.036404 8.0485e-07
22:19765631 G A 0.076694 -1.6905e-05
22:19766782 T C 0.365520 3.4867e-05
22:19769668 C G 0.338775 -7.8646e-05
22:19770886 A G 0.371567 9.1390e-05
22:19773308 C T 0.672630 -6.2670e-06
22:19781823 T C 0.443905 5.3498e-05
22:19785391 A G 0.131119 -1.0706e-04
22:19787497 T C 0.216553 -1.2656e-04
22:19789541 C A 0.220529 -1.2038e-04
22:19799174 T C 0.101991 -2.8336e-05
22:19807031 T C 0.095944 -2.2004e-06
22:19808769 T C 0.379422 -2.0312e-06
22:19808874 A G 0.063568 -5.2439e-05
22:19808938 C A 0.024846 -3.8929e-05
22:19809420 T C 0.064130 -1.6805e-05
22:19813675 A G 0.047307 8.8302e-05
22:19814416 A G 0.900846 -6.4997e-06
22:19815209 G T 0.296671 -4.7006e-06
22:19822294 A C 0.082741 6.8034e-06
22:19826640 A G 0.478180 5.9002e-05
22:19829803 G A 1.956108 -3.2835e-05
22:19833781 A G 0.463941 -9.3400e-05
22:19833911 G C 0.097460 3.7678e-05
22:19833926 G C 0.472306 3.5514e-05
22:19836102 T C 0.045441 8.0331e-06
22:19837575 T C 0.684253 2.7826e-05
22:19839438 T C 0.120687 -1.6998e-04
22:19844671 A G 0.220072 7.4042e-05
22:19845283 C G 0.488486 -1.6737e-04
22:19849202 A G 0.072114 -1.4200e-05
22:19850397 A G 0.164829 -3.2710e-05
22:19858067 G A 1.827375 -9.7465e-05
22:19867402 A G 0.058024 7.2762e-07
22:19868218 G A 1.453974 -2.8255e-05
22:19873357 T C 0.436164 -4.3246e-05
22:19873606 T C 0.047485 5.7178e-05
22:19874955 T C 0.051620 -7.9702e-05
22:19878362 C T 0.576472 4.6008e-05
22:19882984 G T 0.335978 -1.7308e-05
22:19885548 T G 0.336399 -1.5671e-05
22:19887769 A C 0.046713 -2.1344e-05
22:19889825 T G 0.456700 1.1096e-05
22:19891698 T C 0.177419 8.8189e-05
22:19898837 G A 1.099382 2.8375e-05
22:19899839 A G 0.585488 1.8309e-05
22:19899977 T G 0.290926 -1.4335e-05
22:19904898 A G 0.052224 1.4656e-05
22:19906511 A G 0.292484 -1.0147e-05
22:19907099 A C 0.698739 2.4104e-05
22:19908219 T C 0.767189 -1.1096e-06
22:19909285 C G 0.740255 -2.2101e-05
22:19912015 C T 1.518275 -3.3314e-06
22:19914854 C T 0.120038 6.2432e-05
22:19915326 G A 1.123712 -1.4441e-05
22:19918723 A G 0.056927 1.2810e-05
22:19920747 T C 0.034889 -5.1807e-06
22:19923441 G C 1.125617 -1.6179e-05
22:19930159 T C 0.562953 -7.4322e-05
22:19930274 T C 0.029004 9.8464e-06
22:19930810 C T 0.085383 1.6482e-06
22:19937638 G T 1.045220 -2.5186e-05
22:19940583 A G 0.244700 2.0966e-05
22:19941703 T C 0.137026 1.7669e-05
22:19942997 G A 1.029569 -1.9984e-05
22:19947942 A C 0.149139 2.7281e-05
22:19951271 A G 1.034470 5.0466e-04
22:19951804 A G 0.043178 -9.0283e-06
22:19952132 T C 0.497558 -9.8187e-05
22:19952224 C T 0.098830 -1.5822e-05
22:19955692 T C 0.310502 -3.4819e-05
22:19959473 T C 1.724504 -1.3002e-05
22:19962203 G T 0.088301 -8.6941e-05
22:19962380 T C 1.898106 -2.0301e-05
22:19965563 T C 0.025518 -3.8729e-05
22:19968597 T C 0.326429 -1.1590e-05
22:19969106 G A 0.696879 1.0787e-05
22:19979713 A G 0.143021 -1.5575e-05
22:19982682 C T 0.201496 6.0605e-06
22:19988167 A G 0.568026 5.6579e-05
22:19998655 C G 1.585300 -3.0368e-06
22:20005258 T G 1.514156 -2.5933e-05
22:20005259 T C 0.059647 3.1040e-05
22:20010262 T G 0.020929 -8.0556e-05
22:20011989 A G 1.823830 -4.0216e-05
22:20012968 C T 1.296503 -1.6911e-04
22:20014152 G A 0.760259 -3.3974e-05
22:20019791 T C 0.034116 3.0440e-05
22:20022296 A G 0.024470 -6.0370e-06
22:20024596 G C 0.025635 3.7117e-05
22:20025951 T C 0.493478 1.2435e-05
22:20043630 T C 0.037647 2.5834e-05
22:20045411 G A 0.749954 4.4342e-06
22:20046344 G A 0.479381 -5.2650e-05
22:20050019 T C 0.320180 1.1489e-05
22:20051787 T C 0.025294 -5.1172e-05
22:20052442 G A 0.243633 4.4630e-05
22:20057806 T C 0.499982 -2.0007e-05
22:20060137 A G 0.091650 1.9085e-05
22:20084368 T C 0.050222 -5.9501e-05
22:20084821 C T 0.508996 -3.2612e-05
22:20088663 G C 0.158159 1.5879e-04
22:20093317 G A 0.370889 2.8506e-05
22:20093967 A G 0.067505 1.6168e-04
22:20098544 A G 0.183534 -4.5753e-05
22:20099019 T C 0.020987 -9.7730e-05
22:20103264 T C 0.079959 3.4265e-05
22:20122091 G A 0.106730 -1.9021e-06
22:20127554 G A 0.759162 3.7089e-05
22:20139204 C A 0.085548 -4.6153e-06
22:20144663 G T 1.666415 8.9317e-05
22:20156058 T C 0.046291 2.3795e-04
22:20158333 A C 0.353002 -2.1966e-05
22:20165266 A G 0.123027 1.1178e-04
22:20167010 T G 0.126899 -7.3038e-06
22:20169499 G A 0.945020 5.2892e-05
22:20171653 T C 1.651075 -4.9881e-06
22:20179096 C A 1.325851 1.3903e-04
22:20179255 C T 0.962521 7.5329e-05
22:20181043 A G 0.032045 6.2084e-05
22:20181211 A G 0.140093 -1.4457e-05
22:20182069 T G 0.316208 -8.9707e-06
22:20185457 A G 0.400237 2.1412e-05
22:20189077 T C 0.570279 1.1704e-04
22:20189408 A G 0.093150 1.2535e-04
22:20190055 T C 0.466742 4.4448e-06
22:20192586 C A 1.425343 -4.9669e-05
22:20196046 A C 0.307681 -1.8312e-05
22:20202729 A G 0.596271 -4.6327e-05
22:20202959 T C 0.781181 2.5691e-05
22:20209030 C T 0.304432 -1.3826e-05
22:20214783 A G 0.244503 5.4538e-05
22:20214899 T C 0.849777 8.7534e-05
22:20216804 G T 0.723290 -7.5645e-06
22:20218260 A G 0.296600 -3.3229e-05
22:20219648 A G 1.017128 -9.1116e-05
22:20220111 G T 0.054720 1.4206e-04
22:20222641 A G 0.055155 1.3272e-04
22:20222915 G A 0.156663 -2.1466e-06
22:20223025 T G 0.792499 1.1643e-04
22:20223508 T C 0.152443 4.1266e-05
22:20226455 C T 1.165861 -1.5914e-05
22:20233231 T C 0.151216 9.7605e-05
22:20233268 C A 1.294260 8.7391e-07
22:20233865 A G 0.104747 -7.4686e-05
22:20234817 T C 0.673325 -4.3293e-05
22:20241160 T C 0.484016 -3.7619e-05
22:20244815 A G 0.274698 1.4779e-05
22:20245174 C T 0.538795 -7.1721e-06
22:20248391 A G 0.967280 -5.0387e-06
22:20248996 A G 0.051237 1.5779e-05
22:20258973 A G 0.241468 -6.7099e-06
22:20260814 T G 1.949405 5.4934e-05
22:20262166 A G 0.022016 -5.6061e-05
22:20267213 A G 0.646843 2.0934e-05
22:20267271 A G 1.922939 -3.0315e-05
22:20271287 A G 0.285529 8.9831e-06
22:20272957 A G 0.064860 3.9575e-05
22:20278529 A G 0.027826 6.7247e-06
22:20280634 T C 0.087999 6.2470e-05
22:20282243 C T 0.236856 3.5481e-05
22:20283228 T C 0.269849 1.2336e-05
22:20283560 C T 0.221870 1.5087e-04
22:20284656 T C 0.045801 -2.4391e-05
22:20286099 G T 0.507759 5.4193e-05
22:20293625 A G 0.893052 -6.7301e-05
22:20306993 T C 0.929700 -1.3642e-04
22:20311646 T C 0.078057 -1.7878e-05
22:20708685 C T 1.340434 4.2355e-06
22:20718116 A G 0.051143 -5.4937e-05
22:20733495 G T 0.181856 -1.1900e-05
22:20744977 G A 0.101157 2.4327e-05
22:20745201 G A 0.784057 2.9713e-05
22:20749042 A G 1.443665 -1.9549e-06
22:20751280 T C 0.123280 -3.1060e-05
22:20752648 G A 1.415333 1.3384e-05
22:20754039 A G 0.423201 7.2820e-06
22:20765989 A C 0.540684 -8.4222e-05
22:20767717 A G 0.157234 3.4077e-05
22:20775167 T C 1.169808 6.5963e-05
22:20775274 T C 0.274191 1.0356e-04
22:20779768 C G 1.238566 2.2655e-05
22:20780296 A G 0.087074 2.6044e-04
22:20781371 T C 0.169847 1.2189e-05
22:20782173 T C 0.020718 -4.1588e-04
22:20783485 A C 0.340116 -2.1693e-06
22:20784050 A T 0.121336 -2.1625e-05
22:20789074 C T 0.858209 2.8195e-05
22:20791438 A C 0.752369 4.2902e-05
22:20793914 C T 0.834012 4.3896e-05
22:20797460 G T 0.093676 1.3897e-05
22:20806397 A C 0.089690 -6.4887e-05
22:20810752 T C 0.024028 2.4180e-05
22:20827099 C A 0.178464 3.4413e-05
22:20832336 T C 0.700677 2.8077e-05
22:20834255 C G 0.051205 2.9038e-05
22:20839810 T G 0.110810 7.6266e-07
22:20843885 G T 1.888898 -9.4740e-06
22:20846641 G A 1.710099 2.8255e-05
22:20860931 T C 0.551895 1.1380e-04
22:20861290 T A 0.066071 8.0102e-05
22:20862548 T C 0.021208 3.0086e-05
22:20862646 G T 1.133417 3.3744e-05
22:20872855 T C 1.603265 8.8923e-06
22:20881385 G T 0.163294 -1.1018e-04
22:20881678 A C 0.053286 1.0423e-04
22:20889102 G A 0.308937 -5.7236e-05
22:20893767 A G 0.026492 8.1957e-06
22:20906367 A G 0.049731 6.0607e-06
22:20910482 T C 0.039699 -2.7908e-05
22:20927716 C T 0.108217 -2.1412e-05
22:20928809 T C 0.547419 -2.3712e-05
22:20946302 T G 0.646385 -3.0687e-05
22:20947367 A G 0.207696 -6.4483e-05
22:20950328 C T 0.411477 -3.9392e-05
22:20954760 G A 1.477392 1.2912e-04
22:20954866 A G 0.333238 -9.0155e-06
22:20956242 T C 0.449874 8.9315e-05
22:20956906 T C 0.531012 7.9549e-05
22:20957037 A G 0.495143 2.5099e-05
22:20962211 C A 0.736886 8.2813e-06
22:20963040 A G 0.375764 6.2070e-05
22:20965555 C T 1.226518 1.8130e-04
22:20966457 A G 0.709187 7.4070e-05
22:20967756 A G 0.078943 -6.1547e-05
22:20970288 G A 0.198484 -3.5576e-06
22:20977048 T C 0.158909 -3.2307e-05
22:20979980 G A 0.431487 2.0905e-05
22:20983830 G T 0.209796 2.0269e-05
22:20985000 A C 0.323283 -2.2004e-06
22:20990519 A G 1.217459 1.6553e-05
22:20991771 G A 0.570603 4.9630e-05
22:20992947 C T 0.057216 -3.2878e-05
22:20993477 G T 1.638634 -1.9444e-05
22:20993519 A G 0.734916 3.7340e-05
22:20995466 T C 0.033428 6.4945e-05
22:20996595 T C 0.858264 -4.9936e-05
22:20997483 T C 1.670206 -9.5856e-05
22:20999626 C T 0.036482 -1.5263e-06
22:21000181 G A 1.948000 2.2351e-05
22:21001028 T C 0.091774 4.7723e-06
22:21001422 T G 0.842519 3.4697e-06
22:21005078 G A 0.155760 5.2860e-05
22:21005673 A G 0.094734 6.7708e-06
22:21005697 G A 0.365017 -8.7313e-06
22:21006192 C A 0.743371 -3.2360e-04
22:21009329 A G 0.148276 7.8531e-05
22:21012438 C A 1.410646 -5.8802e-05
22:21024880 G A 1.199948 -2.7286e-05
22:21026003 G A 1.106607 -9.5787e-05
22:21032419 G A 0.681793 -2.5423e-05
22:21052014 A G 1.270258 -1.3784e-04
22:21062168 T C 0.109453 -1.5183e-04
22:21062177 T C 0.045862 -6.1691e-05
22:21069073 A C 0.082942 -1.1867e-04
22:21075537 C A 0.731148 1.1158e-04
22:21078991 T C 0.028761 3.3910e-05
22:21081964 T C 1.941281 -3.9907e-07
22:21082748 A C 1.922170 -1.5222e-04
22:21096157 A G 0.200519 -1.6920e-05
22:21106550 A G 0.052263 1.1163e-05
22:21110240 C T 1.953027 -1.4106e-05
22:21120359 A C 0.036252 2.2343e-04
22:21123565 C T 0.775423 -1.1237e-04
22:21134023 A G 0.061260 -4.8607e-05
22:21139239 C T 0.029348 -1.8362e-05
22:21139242 T C 0.156478 9.5641e-06
22:21154393 G T 0.899846 1.4902e-04
22:21165311 C T 0.028959 1.7406e-04
22:21174444 T C 0.077288 -6.4151e-05
22:21194511 C G 0.046469 -7.4390e-05
22:21209653 G A 0.208945 5.4603e-05
22:21219710 T C 0.032019 4.2387e-05
22:21221805 G A 0.313202 -1.6299e-05
22:21224023 G A 0.079391 -5.8989e-06
22:21236559 A G 0.048245 -2.9427e-04
22:21241854 C T 0.658599 4.5219e-05
22:21242879 G A 0.061711 -4.2194e-05
22:21244675 A G 0.062192 -1.7533e-05
22:21260951 T G 0.078021 1.1781e-04
22:21261417 T C 0.032010 -3.7368e-06
22:21263353 A G 0.107963 -1.4137e-05
22:21273196 G A 0.155825 2.3433e-06
22:21300308 C T 1.618744 -3.1700e-05
22:21303818 T C 0.405476 -5.0568e-05
22:21305473 T G 0.063604 -1.7426e-05
22:21306400 G A 1.375040 -6.5878e-05
22:21306743 G A 1.375637 -6.4956e-05
22:21316258 A G 0.146478 -4.3351e-04
22:21317432 T C 1.287467 1.9691e-04
22:21320103 A G 0.168240 7.1761e-06
22:21320321 T C 1.159402 2.5507e-04
22:21323357 C T 0.996598 -1.4779e-05
22:21323466 G A 0.672617 1.5225e-05
22:21327589 T C 0.266658 5.3869e-05
22:21328568 A G 0.058657 -5.7064e-06
22:21330266 C T 1.050218 2.3890e-05
22:21331032 T C 0.021013 -2.1119e-05
22:21331918 G C 0.839816 5.3219e-05
22:21334924 C G 0.839689 2.7522e-05
22:21335135 A C 0.099826 -4.3438e-05
22:21337174 A T 0.092712 1.7164e-05
22:21337325 A G 0.521466 -3.1467e-05
22:21338036 T G 0.117441 -1.3863e-05
22:21338543 C T 1.448849 -4.4932e-06
22:21340088 C T 0.789588 5.4478e-05
22:21342811 T C 1.140359 2.0201e-05
22:21343391 C G 0.233740 -2.0927e-05
22:21344592 C A 0.985261 7.8374e-05
22:21355501 A G 0.035817 6.5440e-05
22:21356824 A G 0.405164 -1.9525e-06
22:21358127 A G 0.067904 1.8873e-05
22:21358204 C T 1.965283 -6.4532e-05
22:21361060 G T 1.690793 1.4005e-04
22:21361870 G T 0.056083 -2.2423e-05
22:21361920 C T 0.235729 1.3470e-05
22:21362474 C A 1.001831 7.0905e-05
22:21363505 T C 0.254185 1.3905e-05
22:21366352 A G 0.089758 -1.5920e-05
22:21371227 A C 0.832711 4.2660e-05
22:21375838 T C 0.679907 -3.1119e-05
22:21381646 C T 1.240341 -3.6721e-06
22:21385277 T C 0.020614 -3.7250e-05
22:21385985 T C 0.621708 -2.4629e-05
22:21386019 A G 0.171213 -3.2621e-05
22:21386684 T C 0.674948 -2.7053e-05
22:21387301 G C 0.378808 6.8168e-05
22:21392943 A C 0.159117 -1.8305e-05
22:21396607 T C 0.523537 -2.3332e-05
22:21398354 T C 0.112907 -5.8296e-05
22:21401570 A G 0.159474 4.9328e-05
22:21403912 T G 1.862387 -2.4939e-04
22:21403971 A C 1.879849 -2.2658e-04
22:21406460 A G 0.073325 2.1791e-06
22:21409191 A G 0.037995 4.9693e-05
22:21416404 A G 0.247268 -1.7395e-05
22:21416442 C T 1.734478 -4.5562e-05
22:21421694 A G 1.319638 4.5308e-05
22:21425298 T C 0.194969 1.0574e-05
22:21427621 C T 0.046268 -4.0709e-05
22:21428523 A G 1.064052 2.0344e-05
22:21430958 A G 0.027391 1.3186e-05
22:21431054 C T 1.627462 2.7513e-05
22:21432229 A G 0.068950 -9.4931e-05
22:21437561 A G 1.610338 -8.2300e-06
22:21438369 G T 0.071088 -1.4894e-04
22:21442000 T G 0.563031 3.3977e-05
22:21449028 G A 0.587923 3.2013e-05
22:21450020 A G 0.447248 5.0555e-05
22:21451725 C A 1.817319 -3.7770e-05
22:21458772 A G 1.084445 -4.7677e-05
22:21460008 G A 1.618218 -1.8150e-06
22:21463515 A G 0.486989 2.3315e-05
22:21463545 C T 0.375968 2.0577e-05
22:21798907 G A 1.410146 1.4368e-05
22:21805046 G A 0.080095 1.4936e-04
22:21917190 T G 1.333975 1.1092e-05
22:21926013 T C 0.055525 -3.6669e-05
22:21926073 G A 0.021669 1.7905e-06
22:21926884 G A 0.166566 6.1208e-05
22:21928641 A G 0.384446 -1.6898e-05
22:21939765 T G 0.088362 9.8258e-06
22:21966442 A G 0.385641 -2.8768e-05
22:21967395 T C 0.045197 2.0216e-05
22:21979289 C T 0.379523 -1.9224e-05
22:21982892 T C 0.364391 -1.6960e-05
22:21988524 T C 0.376111 -1.5925e-05
22:21988599 A G 0.373414 -2.4490e-05
22:21988833 T C 0.059050 2.1524e-05
22:21989008 G C 0.023496 2.6944e-05
22:21989325 T C 0.058680 1.5108e-05
22:21990823 A G 0.043629 1.1405e-04
22:21991120 A G 0.042967 1.1059e-04
22:21994044 C T 0.040338 4.0175e-05
22:21998280 A G 0.027371 -4.2005e-05
22:22001704 T G 0.707879 -3.3199e-05
22:22003933 G C 0.311871 4.6694e-05
22:22015771 A G 0.053892 -1.2723e-06
22:22021418 C A 1.960382 -8.9004e-05
22:22032897 C T 1.960684 -8.2762e-05
22:22035555 C T 0.023421 1.7243e-05
22:22036640 A G 0.029702 1.4588e-05
22:22039863 C A 0.712154 -1.5063e-06
22:22046738 C T 0.378163 2.4868e-06
22:22049783 T C 0.653815 1.5644e-06
22:22051548 A G 0.516626 -1.0849e-04
22:22055394 G A 1.169831 2.3251e-05
22:22056015 A G 0.165452 -2.3435e-05
22:22059177 T C 0.042081 -5.4904e-05
22:22059968 C A 0.033736 1.6382e-05
22:22062480 T C 0.119350 -9.1647e-05
22:22064106 T C 0.135504 1.2858e-05
22:22077124 T C 0.031867 -1.9246e-05
22:22080735 G A 0.373528 2.5979e-05
22:22082603 T C 1.907184 -4.0421e-05
22:22094016 G A 0.086168 -8.7453e-06
22:22107057 T C 0.022091 2.1979e-05
22:22111985 T C 0.079936 -1.0509e-04
22:22118229 T C 0.063857 -2.2842e-05
22:22120381 A C 0.102842 -3.2291e-05
22:22123189 C A 1.238855 -6.4301e-06
22:22126731 A G 0.093955 -3.7141e-05
22:22131125 G T 1.018975 -1.3511e-05
22:22132985 A C 0.164391 -3.5017e-04
22:22150982 A G 0.831020 -7.8443e-06
22:22151939 C A 0.293692 -1.5797e-05
22:22160384 C T 0.184826 2.0699e-05
22:22161596 C T 0.074399 6.0426e-05
22:22163425 G A 1.018660 -1.6277e-05
22:22194752 A G 0.117908 -1.8443e-04
22:22259174 G A 0.033785 -7.7975e-05
22:22266577 A G 0.398578 -2.1389e-05
22:22274021 T C 0.112741 3.6313e-05
22:22277571 C A 0.085818 1.2962e-05
22:22281638 C T 0.943621 -3.6120e-05
22:22287862 A G 0.771869 -2.2075e-05
22:22288560 A G 0.237878 4.9511e-06
22:22298273 C T 1.959178 -5.6327e-05
22:22304127 T C 0.031513 -1.5951e-05
22:22305629 G A 0.883526 -2.2269e-05
22:22307519 C G 0.354099 -6.9812e-05
22:22318354 C T 0.036891 2.6048e-05
22:22318538 T C 0.234431 1.8608e-05
22:22331287 G C 0.038186 -2.2227e-05
22:22332898 A C 0.065447 5.5814e-05
22:22334530 A G 0.125510 2.4239e-05
22:22335639 A G 0.085581 1.9003e-06
22:22341143 C G 0.133751 4.9991e-05
22:22342678 A G 0.075415 8.8552e-06
22:22344330 A G 0.039098 -3.8752e-05
22:22344848 T G 0.079261 -1.7151e-05
22:22351283 G A 0.146964 -3.8903e-06
22:22351365 G A 0.090037 -9.9337e-06
22:22355496 G A 0.295652 -2.7123e-05
22:22357620 A G 0.035690 8.8590e-06
22:22358231 C G 0.095824 1.4963e-04
22:22358410 T G 0.076532 2.0276e-05
22:22359389 A G 0.092293 -4.1132e-06
22:22371734 G A 0.101121 5.9657e-06
22:22372518 G T 0.074097 -4.5898e-05
22:22379067 T C 0.223129 -1.6531e-06
22:22381327 C T 0.115331 -1.6923e-05
22:22384364 T C 0.054584 4.9094e-05
22:22395754 T C 1.121612 -5.7691e-07
22:22398726 C G 1.341038 -3.0368e-05
22:22400564 G C 0.127785 -7.6465e-05
22:22401170 A G 0.049832 -1.6664e-05
22:22401214 G A 1.860731 -1.8533e-04
22:22401536 A G 1.834934 -9.3254e-05
22:22412848 T C 0.081670 2.6190e-05
22:22414831 G A 0.332187 2.9221e-05
22:22419102 T C 0.276840 2.7328e-05
22:22419249 A G 0.032802 3.3054e-05
22:22424302 A C 0.481877 -3.2364e-05
22:22424857 A G 0.202872 -4.9644e-06
22:22425493 T G 0.113082 4.1193e-05
22:22426545 T C 0.059108 -8.1552e-05
22:22428155 T C 0.094081 1.2538e-04
22:22430042 A G 0.214781 3.0771e-05
22:22436162 G A 0.581285 2.5784e-05
22:22437341 C A 0.924403 4.6681e-06
22:22437729 T C 0.279884 -4.9249e-06
22:22438050 T G 0.328506 7.0596e-05
22:22442525 G C 0.032542 -1.3284e-05
22:22446575 A G 0.782405 2.0611e-05
22:22447739 C G 1.301436 2.8032e-05
22:22451791 T C 0.029828 -4.7699e-05
22:22454496 C A 0.043334 1.4929e-05
22:22456782 G A 0.398582 2.6503e-04
22:22456900 T C 0.032811 1.4935e-05
22:22464997 A G 0.050179 1.3545e-04
22:22473641 C G 0.469849 -4.9166e-05
22:22473905 C A 0.368117 -5.0264e-05
22:22478113 A C 0.040160 -2.5417e-04
22:22479924 G A 0.037320 6.6540e-05
22:22481298 G A 0.022243 3.7818e-05
22:22481700 T C 0.101949 -2.7723e-05
22:22483153 A G 0.536172 4.1224e-05
22:22484599 T G 0.114215 -1.7385e-05
22:22490005 C T 0.539759 8.1665e-06
22:22494658 A G 0.090813 2.8717e-05
22:22495850 C T 0.321485 -1.0183e-05
22:22498348 G C 0.262069 -8.9127e-06
22:22508796 G A 0.113429 -8.7175e-06
22:22512415 A G 1.339392 -2.1573e-06
22:22517205 G A 0.840277 -1.9208e-06
22:22519071 T C 0.059676 5.4100e-06
22:22533348 A C 0.629913 -2.0146e-05
22:22535973 T C 0.034859 -9.6500e-06
22:22537649 T C 0.358902 -6.1246e-06
22:22538194 G A 0.697798 -1.7494e-05
22:22538738 G A 0.571557 -1.5289e-05
22:22548577 C T 0.022503 -5.3481e-05
22:22548831 G A 0.213129 -1.8899e-05
22:22549738 C T 0.042331 -5.8692e-06
22:22550450 G C 0.850374 1.3250e-05
22:22550510 G T 1.501196 2.5479e-06
22:22551837 G A 1.072117 6.0077e-06
22:22552919 T G 0.895792 1.6423e-05
22:22554512 T G 0.032393 -2.0078e-05
22:22555158 C T 1.795803 5.1175e-05
22:22555383 T C 1.015125 -1.2789e-05
22:22555437 A G 0.541395 6.3844e-05
22:22558027 A C 0.606621 3.2736e-05
22:22558084 A G 0.354926 3.5495e-06
22:22558460 T G 1.740772 1.0133e-04
22:22561610 C T 1.169509 1.5890e-06
22:22561958 T C 0.170925 -3.1976e-05
22:22568014 T G 1.289352 4.9274e-05
22:22568610 T C 0.247106 -2.7532e-05
22:22569137 G A 0.170337 8.6547e-06
22:22579286 T C 0.053110 -2.4402e-05
22:22581369 G A 0.604998 3.4795e-05
22:22584678 A G 0.741158 2.4431e-05
22:22590285 G A 0.024833 -2.5950e-05
22:22594122 C T 0.243298 2.5136e-05
22:22596504 C A 0.116458 -4.2668e-05
22:22597601 G A 1.245168 -1.5072e-05
22:22599216 C T 0.026959 -3.3944e-05
22:22599537 A G 0.111988 -2.5852e-05
22:22599764 G A 0.494500 -4.7417e-05
22:22599808 T C 0.328944 2.4230e-05
22:22600210 C T 0.382785 -3.4841e-05
22:22600912 A G 0.833587 -2.8211e-05
22:22617223 T C 0.367666 2.1602e-05
22:22669748 G A 0.789494 -1.2333e-05
22:22670103 T C 0.457148 -2.6779e-05
22:22681312 G A 0.309408 3.3079e-06
22:22682657 A G 0.330619 1.2983e-05
22:22696066 A G 0.055269 -1.9498e-05
22:22698182 G A 0.171470 8.8949e-06
22:22701222 A G 0.460524 -4.5119e-05
22:22702508 A C 0.058722 1.3813e-05
22:22702561 T C 0.043733 -1.4190e-05
22:22706766 C T 0.376767 2.1376e-05
22:22711786 T C 0.474016 2.7192e-05
22:22721299 A C 1.479823 -1.9767e-05
22:22722482 T C 1.793119 -2.3273e-05
22:22726372 T C 0.963362 2.1976e-05
22:22727211 G T 1.843970 5.4860e-06
22:22734158 G T 0.327785 1.1903e-05
22:22741337 T C 0.625265 -3.2963e-05
22:22742624 A G 0.435181 7.0890e-06
22:22742785 G A 1.059897 -2.8266e-05
22:22746634 A G 0.369974 2.4583e-05
22:22746886 T C 0.052127 -4.0435e-05
22:22753204 T C 0.057301 5.6437e-06
22:22753854 T C 0.340048 -1.1286e-05
22:22762771 C T 0.334796 2.8209e-06
22:22763834 G T 0.173187 1.4494e-05
22:22769923 G A 0.795511 5.6143e-05
22:22770066 G T 0.033003 -2.3903e-05
22:22770795 G A 0.658914 5.0492e-05
22:22778925 T C 0.091667 2.3137e-06
22:22782150 A G 0.328363 2.1880e-05
22:22801645 G A 0.095162 -6.3502e-05
22:22806795 T C 0.093994 -5.4601e-05
22:22811375 T C 0.041279 1.2756e-06
22:22811601 T C 0.110206 4.8773e-05
22:22812220 C T 0.130940 -1.6971e-05
22:22819729 T C 1.187095 1.7609e-05
22:22842957 G T 1.820607 3.2066e-05
22:22845240 C T 1.849933 1.3478e-05
22:22861994 A G 1.820718 3.6022e-05
22:22866423 G A 0.255093 -2.5514e-05
22:22869218 C T 1.391613 2.1353e-05
22:22871922 A G 1.237226 -8.4234e-06
22:22874337 G A 1.691582 1.7174e-05
22:22874497 G A 0.127354 4.1213e-05
22:22878110 A G 0.110265 1.5336e-05
22:22879141 C A 0.204366 -6.6588e-05
22:22889246 A G 0.200101 -7.6343e-06
22:22889639 A G 0.028391 5.5136e-05
22:22891081 T G 1.073192 -3.0337e-05
22:22892449 C T 0.091751 -2.0709e-05
22:22910416 C T 0.089946 -1.3934e-05
22:22912091 C T 1.507993 8.8683e-06
22:22924587 A G 0.263656 -9.7439e-06
22:22924995 A C 0.145517 -3.5662e-06
22:22929268 T C 1.155160 -1.3113e-04
22:22931385 A G 0.078096 -1.6077e-05
22:22931860 A G 0.213483 3.8678e-07
22:22936815 G A 0.183502 7.8230e-05
22:22945823 A G 0.240634 3.9068e-05
22:22946506 A C 0.091968 -1.0138e-04
22:22950205 G A 0.442964 -2.6913e-05
22:22952690 A C 0.084084 9.3635e-06
22:22953807 A G 1.187283 9.1937e-08
22:22959307 T C 1.291021 -3.4100e-05
22:23000681 A G 0.149704 1.9797e-05
22:23001481 A G 1.444438 2.1258e-05
22:23006523 A G 0.130246 1.4649e-05
22:23006907 G A 0.940171 5.8926e-06
22:23013171 C T 0.144296 1.6178e-05
22:23018188 A G 1.433908 -2.4189e-06
22:23022520 T C 0.905753 5.8798e-05
22:23023222 G T 0.526185 1.4101e-05
22:23023745 A C 1.066158 3.6661e-06
22:23032847 T C 0.038177 -7.9184e-06
22:23038081 A G 0.024814 2.2886e-05
22:23064982 A C 0.318314 -2.1754e-06
22:23065319 C T 1.166231 -2.6619e-05
22:23097294 T C 0.364517 -1.8266e-05
22:23130618 A G 1.066272 -2.8905e-05
22:23143636 G A 0.179019 -1.1582e-05
22:23174140 T G 0.342151 4.6107e-05
22:23179177 C A 1.136770 1.3993e-05
22:23192499 A G 0.064451 -1.0805e-05
22:23195102 G A 0.095643 5.3921e-05
22:23203478 A G 0.307886 -5.5826e-05
22:23231328 A G 0.041925 5.0783e-05
22:23235627 A C 0.098518 2.9786e-05
22:23240316 A G 0.044824 5.5453e-05
22:23249354 T C 1.191129 -5.8085e-05
22:23249440 A C 0.229595 5.7434e-06
22:23250088 C T 0.031296 3.2261e-05
22:23257499 A G 0.047222 -1.2740e-05
22:23261086 T C 0.920595 1.1092e-04
22:23261552 A G 0.728808 -2.5466e-05
22:23261819 A G 0.491212 1.8943e-04
22:23262137 C A 0.099742 1.1936e-04
22:23263602 T C 1.820744 9.3120e-06
22:23268677 A G 0.216621 -1.5245e-04
22:23270732 A G 0.071439 5.7901e-05
22:23272656 T C 1.459300 3.1207e-05
22:23276421 C T 0.873111 2.6025e-05
22:23279385 T C 0.048345 -4.7900e-06
22:23279456 C G 0.603518 2.0266e-05
22:23280836 A G 0.096808 3.0308e-05
22:23282286 C T 0.682332 5.6401e-05
22:23283083 G T 1.441838 2.6561e-05
22:23283834 A G 0.113614 -1.4636e-05
22:23284597 G A 0.508285 -2.5710e-05
22:23285176 G A 0.261384 -1.0588e-04
22:23285223 G A 0.094435 3.6183e-05
22:23285252 A G 0.583219 2.2850e-05
22:23287367 C T 0.041620 -9.5090e-05
22:23293394 C T 0.519543 2.1057e-05
22:23299147 A G 0.084422 3.3954e-05
22:23302960 T C 0.180710 -5.2659e-05
22:23325722 C T 0.320589 -8.5888e-06
22:23338634 G A 0.105474 -2.4247e-06
22:23340093 G A 0.513949 1.6409e-06
22:23340580 C T 0.048884 3.1489e-05
22:23345367 G A 0.841442 -9.9435e-06
22:23350450 C T 0.058638 -3.0855e-05
22:23352798 T C 0.039598 5.0030e-05
22:23362084 C T 0.248878 3.1327e-05
22:23368267 T C 0.043094 1.7641e-05
22:23375624 T C 0.025190 3.6958e-05
22:23379985 A G 0.606031 -2.7408e-04
22:23397014 G T 0.033529 2.6333e-05
22:23401865 T G 0.050978 6.8411e-05
22:23412058 A G 0.527776 -8.6334e-05
22:23415146 T C 0.220400 -3.7406e-06
22:23417677 G A 0.212717 -4.9728e-05
22:23418492 T C 0.122926 -5.3674e-05
22:23421736 C T 0.047109 2.3411e-05
22:23430693 G A 0.538120 8.6481e-07
22:23430889 G A 0.062919 -7.7909e-06
22:23443022 C G 0.039024 1.0013e-05
22:23443089 A G 0.130284 7.8882e-05
22:23445483 A G 0.083228 5.6672e-05
22:23453917 A G 0.052779 8.9060e-05
22:23460443 A G 0.082686 -1.3540e-05
22:23461300 A G 0.050150 1.3830e-05
22:23467950 G A 1.107210 -7.4192e-05
22:23468790 C T 0.053532 8.4706e-06
22:23474579 T C 0.025648 -7.2938e-05
22:23482460 G A 1.106198 -6.8896e-05
22:23482483 A G 0.313433 2.0717e-05
22:23488775 A C 0.046401 4.5041e-05
22:23489042 A G 1.183959 -8.1697e-05
22:23492082 C A 0.055603 8.1876e-06
22:23504916 A G 0.980003 -5.2705e-05
22:23511472 G A 0.210409 4.1397e-05
22:23523630 A C 0.519564 -1.9608e-05
22:23530434 C T 0.527120 -1.7442e-05
22:23533072 T G 0.102962 -5.5213e-06
22:23538698 C T 1.582207 -8.2132e-05
22:23541488 T C 0.516117 -9.0901e-06
22:23558688 C A 0.027313 1.5698e-05
22:23563257 C G 0.067849 5.4755e-05
22:23563980 C T 0.194485 -1.8132e-04
22:23571481 G A 0.026135 -5.4543e-05
22:23574494 G A 1.058693 3.1120e-06
22:23580732 A G 0.146351 -7.4092e-05
22:23581772 A G 0.101797 -3.9305e-06
22:23584332 T G 0.024431 6.3078e-06
22:23584361 A G 0.026784 3.9698e-06
22:23584430 G C 0.030633 4.6627e-05
22:23584441 G A 0.056856 -1.3598e-05
22:23592166 T G 0.020588 3.6898e-05
22:23593051 A G 0.923864 -1.5951e-04
22:23598009 T C 0.071007 -8.2607e-06
22:23602419 A G 0.029432 2.8819e-05
22:23610765 T C 0.033116 7.3992e-05
22:23610800 T C 0.061449 1.8314e-05
22:23611456 A G 0.024710 7.1193e-05
22:23612024 T C 0.454431 -7.9194e-05
22:23621387 G T 0.098567 -8.0858e-05
22:23622206 C T 1.575689 -1.3474e-05
22:23627256 A G 0.065158 4.0521e-05
22:23627369 G A 1.698028 1.9698e-05
22:23631147 T C 0.032133 2.4818e-05
22:23632333 A G 1.891339 -9.3925e-06
22:23638635 T C 0.161664 4.1149e-05
22:23642220 A G 0.044791 -7.6434e-05
22:23644425 G A 0.442919 -5.9050e-05
22:23644794 T C 0.191146 -2.3432e-05
22:23649242 G T 0.929853 5.3079e-05
22:23650847 G A 0.062400 -8.1745e-05
22:23656148 G T 0.492254 8.3846e-05
22:23665372 G A 0.052724 -4.3639e-05
22:23667018 G A 0.078229 -2.0690e-04
22:23670699 C T 0.626297 -2.1645e-05
22:23677149 G A 0.057830 -6.3679e-05
22:23688345 G A 0.093747 -2.7342e-04
22:23690325 A G 1.047466 1.2041e-04
22:23691564 A G 0.210588 -2.0029e-05
22:23695404 C T 0.071170 2.7577e-05
22:23701350 G A 1.138389 4.1330e-06
22:23701804 C T 1.333533 2.1678e-05
22:23702130 C T 0.195570 2.4448e-05
22:23706254 G T 0.032928 2.4774e-05
22:23708489 A G 0.158536 -2.8947e-05
22:23708833 T C 0.159577 -2.8971e-05
22:23710013 C T 0.043584 2.5861e-05
22:23710250 C T 0.036651 -1.7253e-05
22:23712647 C A 1.400844 -1.5036e-06
22:23713809 T C 0.906655 -8.6568e-05
22:23715595 A G 0.208592 1.8306e-04
22:23717005 C T 1.900151 -4.1495e-05
22:23717315 A G 0.925955 8.4085e-06
22:23717466 A G 0.207160 -6.0401e-05
22:23717650 C T 0.083708 3.8293e-05
22:23717987 G A 1.879764 1.0572e-04
22:23718276 T G 0.081339 7.6053e-06
22:23721148 C A 1.917749 1.2240e-05
22:23723050 A G 1.871984 2.2134e-05
22:23724218 G C 0.148211 -2.2697e-05
22:23733932 G T 0.286126 -3.1175e-05
22:23737141 T C 0.152528 -1.0208e-05
22:23737214 A G 0.071666 -2.8804e-05
22:23739622 C T 0.083169 -8.9299e-05
22:23740460 G A 0.071293 4.2950e-06
22:23742049 A G 0.036671 -1.9418e-06
22:23747665 A G 0.571583 -7.8452e-06
22:23753250 C T 1.737234 9.3939e-06
22:23756423 A G 0.113251 2.8163e-05
22:23761389 A G 0.821623 4.2858e-05
22:23762739 C T 0.669186 -7.2968e-06
22:23763110 G C 0.083377 -5.2889e-05
22:23765246 T C 0.038190 -7.5883e-06
22:23766423 G A 0.076837 -4.6026e-05
22:23774625 A G 0.299125 6.9129e-06
22:23779822 T C 0.117821 -2.2070e-05
22:23785166 A C 0.036998 -5.3055e-05
22:23794844 G A 0.977543 -1.4942e-05
22:23804670 G T 1.003382 -3.1178e-05
22:23805130 C A 0.379140 -1.9454e-05
22:23808436 G A 0.044110 -2.6362e-05
22:23813308 C G 0.622457 -3.8138e-05
22:23813486 G A 0.426466 1.5888e-05
22:23815383 G C 0.745062 -6.9781e-05
22:23815573 A G 0.751518 -9.9903e-05
22:23819697 T G 1.298655 -1.9860e-05
22:23823749 A G 0.293663 -1.3420e-04
22:23824465 A C 0.125727 1.4773e-05
22:23829702 A G 1.761421 -7.4926e-04
22:23839091 T C 0.357396 -8.1229e-05
22:23839467 G T 1.491245 -4.0270e-05
22:23843439 T G 0.031351 1.3270e-05
22:23849126 T C 0.031974 -1.1207e-05
22:23849519 A G 0.091001 -1.2526e-04
22:23849683 T C 0.038008 2.1717e-05
22:23849802 A G 0.102533 3.0545e-05
22:23852526 A C 0.086860 -6.3729e-06
22:23854226 C T 0.424346 1.6935e-05
22:23854964 A G 1.724809 -2.4398e-05
22:23857595 C G 0.025080 2.6070e-05
22:23865221 G A 1.156445 -2.4797e-06
22:23866318 A G 0.881488 4.8257e-05
22:23869130 T C 0.510154 1.5011e-06
22:23870989 T C 1.145241 -2.6778e-05
22:23871825 T C 0.287616 -1.8081e-06
22:23871971 T C 0.873536 1.1050e-05
22:23872936 G A 0.540363 -3.4642e-06
22:23873076 T C 0.679011 -6.6867e-05
22:23875059 G A 1.141891 -1.5783e-05
22:23877733 C G 0.376566 1.4543e-04
22:23877915 A G 0.101284 9.5099e-05
22:23879339 T C 0.296980 2.6991e-05
22:23879547 C T 0.185634 6.3658e-05
22:23885771 A G 0.155387 1.7571e-04
22:23887749 T C 0.253363 -6.5864e-05
22:23891853 T C 0.308525 4.6194e-05
22:23892145 T C 0.696707 -2.2187e-05
22:23898912 A G 0.373261 -4.0219e-05
22:23910084 A G 0.248118 4.7662e-05
22:23912806 A G 0.028410 5.5278e-06
22:23912877 T C 0.025411 -4.4225e-06
22:23915340 G T 0.620289 -4.9599e-05
22:23915652 A G 0.258667 2.4941e-05
22:23916424 T C 0.026242 4.9918e-06
22:23921427 G A 0.209351 4.2974e-05
22:23921838 A G 0.032143 1.0097e-04
22:23921904 C G 0.081176 6.5412e-07
22:23922983 G A 0.553800 -5.0921e-07
22:23923425 A C 0.097944 5.0776e-05
22:23925335 C T 0.649082 -4.5407e-05
22:23925566 A G 0.029712 -7.3054e-05
22:23925779 C T 1.238027 2.3909e-05
22:23929634 T G 0.660215 7.2803e-05
22:23931845 G T 0.517113 2.2940e-05
22:23933452 C T 0.646440 -1.4805e-07
22:23934184 C T 0.111927 -5.5469e-06
22:23934238 C G 0.535598 -3.6287e-07
22:23934280 G A 0.090040 1.6431e-05
22:23936314 G T 0.219468 -4.2064e-05
22:23937732 A C 0.160275 -1.5140e-07
22:23938164 T C 1.693672 5.9400e-06
22:23938354 T C 0.265889 1.8537e-05
22:23938941 G A 0.337493 -7.2691e-06
22:23941213 C G 0.082020 5.4873e-05
22:23945108 T C 0.325799 -8.2703e-06
22:23945572 T C 0.345364 3.4789e-05
22:23945876 T C 1.177030 6.7920e-05
22:23949744 C T 0.682734 -2.6681e-05
22:23950646 G A 0.683305 3.5185e-05
22:23955765 G T 0.102478 8.4070e-06
22:23956673 G T 0.111209 -4.2063e-05
22:23960187 T C 0.891852 3.1947e-06
22:23963154 A G 0.171729 -4.0728e-05
22:23965020 T C 0.540405 1.8577e-05
22:23974200 G A 0.243896 2.2832e-05
22:23979219 C T 1.275233 6.8099e-06
22:23983422 T C 0.561674 8.6459e-06
22:23994139 A G 0.373567 -2.3517e-05
22:24004787 A C 0.381993 9.5000e-06
22:24022115 T C 0.975215 -2.8713e-06
22:24024308 T C 1.357649 7.5651e-06
22:24024430 T C 1.358367 9.0039e-06
22:24034288 G A 1.023324 -5.9937e-06
22:24035679 C T 0.145617 -7.9716e-05
22:24035970 T C 1.404538 1.5634e-06
22:24038847 C T 1.371749 -3.4856e-06
22:24039410 T C 0.045294 -4.2771e-05
22:24040692 T C 0.051591 5.2803e-06
22:24042963 T C 0.070676 2.4309e-05
22:24046858 C G 0.057671 -1.9387e-04
22:24047199 T C 0.039988 -8.9237e-06
22:24048368 C T 0.190292 1.8705e-05
22:24048743 T C 0.029575 6.7708e-05
22:24049245 G A 0.105536 -7.8164e-08
22:24083873 T C 0.174781 -1.7612e-06
22:24086026 T C 0.078820 -4.8056e-05
22:24086107 G A 0.739541 1.0614e-05
22:24087319 C A 0.209065 1.2891e-05
22:24094295 G A 0.044950 1.5580e-04
22:24096400 G T 0.204807 -3.1694e-05
22:24105789 A G 0.372025 -3.4545e-05
22:24106448 A G 0.157257 -4.2906e-05
22:24109409 T C 0.288356 -3.2121e-07
22:24121067 C T 0.060897 9.6465e-05
22:24131009 C T 0.061728 6.6675e-05
22:24134758 A G 1.841114 5.3099e-04
22:24134789 T C 0.132229 1.2668e-05
22:24137937 A G 0.231111 9.5796e-06
22:24143573 A C 0.049689 -6.5205e-05
22:24145016 G A 0.050037 5.0132e-05
22:24156554 A G 0.136662 2.4350e-05
22:24172071 A G 0.037995 2.5379e-05
22:24175208 A G 1.038806 3.6807e-06
22:24179132 A G 0.242412 -2.8207e-06
22:24179922 C G 0.299317 3.6566e-05
22:24181652 G A 1.654460 1.1455e-04
22:24182500 A G 0.502283 4.9460e-06
22:24183198 T C 1.063639 5.2200e-06
22:24185211 A G 0.274503 1.7420e-05
22:24186809 C T 0.217543 2.4648e-05
22:24189032 G C 0.546267 -4.6207e-05
22:24189068 C T 0.258174 6.7737e-05
22:24190782 C T 0.025732 2.9621e-07
22:24192879 A G 0.564780 -1.5141e-04
22:24198929 C T 0.042127 3.3170e-05
22:24199704 T C 0.039566 3.4696e-05
22:24203799 T C 0.721222 8.5993e-05
22:24205555 A G 0.175952 6.6324e-05
22:24210218 A G 0.109028 -2.8420e-05
22:24220160 T C 0.077541 2.4728e-05
22:24220358 A G 1.390818 -2.6811e-05
22:24226890 A G 0.043581 6.3391e-05
22:24227246 C A 0.322943 -1.0280e-05
22:24232507 A G 0.793956 1.6676e-05
22:24234172 G A 1.497749 7.4967e-06
22:24235360 G A 0.337727 -3.5628e-05
22:24239895 C T 0.472601 3.6357e-05
22:24240340 A G 1.491206 -1.9129e-05
22:24241549 T C 0.127678 1.5000e-04
22:24246565 A G 0.114095 7.9865e-05
22:24248361 T C 0.071144 -2.4200e-05
22:24250731 C T 0.063691 7.7255e-05
22:24252085 G A 1.224161 -3.7003e-06
22:24255296 T C 1.159525 -3.6572e-05
22:24256088 T C 0.071416 -5.1781e-05
22:24256254 T C 0.132479 2.7068e-05
22:24257337 A G 1.085642 -4.6434e-05
22:24266060 C T 1.771820 4.6851e-05
22:24267047 T C 1.175452 -3.5851e-05
22:24270733 A G 1.661341 -1.4026e-05
22:24273285 T G 0.184738 -2.2115e-06
22:24300540 C T 1.945653 -6.6313e-05
22:24312698 G C 1.941917 -7.5345e-05
22:24313954 G A 0.118123 9.4383e-05
22:24314006 T G 1.288226 -7.4782e-06
22:24330055 G A 0.036667 2.3416e-05
22:24336327 C T 1.485535 -6.1709e-06
22:24338636 G T 0.036138 5.3715e-06
22:24340099 A G 0.311284 6.6302e-05
22:24340940 G A 0.067557 1.2099e-05
22:24400360 C A 0.310547 7.8430e-05
22:24402321 A G 1.058277 -7.2277e-05
22:24404578 A C 1.880414 -1.0565e-04
22:24405492 G A 0.569620 1.2023e-05
22:24406778 A C 0.698950 -5.4035e-05
22:24407483 C T 0.355403 2.5261e-05
22:24428001 C T 0.048287 -5.4242e-05
22:24435843 A G 0.187718 4.3221e-05
22:24442459 T C 0.461017 3.2505e-05
22:24445320 G A 0.104377 1.8354e-05
22:24453375 T C 1.887652 3.7919e-05
22:24459843 C T 0.043013 4.0376e-05
22:24460593 C A 0.038248 2.4911e-05
22:24462072 C A 1.887863 3.6650e-05
22:24462180 G A 0.029449 8.0309e-05
22:24468386 A G 0.148737 3.4746e-05
22:24471789 A G 0.064967 -5.5234e-05
22:24477037 A C 0.023408 6.3763e-05
22:24479193 G C 0.037992 3.0501e-05
22:24483117 A G 0.055441 -1.8094e-05
22:24487739 A G 0.041442 -5.2025e-05
22:24489649 C T 1.657982 -2.1327e-05
22:24502849 C A 0.027294 -1.3094e-05
22:24503777 T C 0.074604 1.3966e-04
22:24509986 T C 0.048774 5.7129e-05
22:24510199 T G 0.109343 -3.3858e-07
22:24513946 G A 0.152713 2.8271e-05
22:24517999 C G 0.031818 7.9320e-06
22:24520375 G A 0.236252 7.7167e-05
22:24522144 C A 0.075879 1.9541e-05
22:24528058 T C 0.144021 6.0636e-05
22:24539368 A G 0.054279 4.4259e-05
22:24548597 G A 0.133858 2.5196e-05
22:24564477 T C 0.190935 5.7411e-05
22:24571852 A G 0.081241 -1.5348e-04
22:24573435 A G 0.173187 5.8098e-06
22:24577986 C T 0.154761 -7.4759e-06
22:24579503 A T 0.037832 2.5590e-05
22:24582041 G A 0.113037 -2.9494e-05
22:24583138 A G 0.095867 -1.7889e-04
22:24587303 A G 0.342875 3.8632e-05
22:24608328 T C 0.349879 2.3886e-05
22:24608924 C T 0.238293 6.7544e-05
22:24610780 A G 0.349915 2.2996e-05
22:24610854 A G 0.036362 -4.2191e-05
22:24618331 G A 0.417410 5.1062e-05
22:24621293 C T 0.044713 2.2906e-05
22:24621541 A G 0.030448 -7.2191e-05
22:24621857 A C 0.409195 2.9759e-05
22:24622648 C T 0.613129 3.0403e-05
22:24628908 A G 0.060384 3.9062e-05
22:24629912 A G 0.110167 -3.4714e-04
22:24630093 A C 0.256453 1.9710e-05
22:24639069 C T 1.017047 4.0671e-05
22:24669465 A G 0.998539 3.7236e-05
22:24679907 C T 0.022370 -9.0928e-05
22:24682696 T C 0.076509 -3.9847e-05
22:24703392 G C 0.072432 -1.9234e-05
22:24717518 A G 0.530872 -1.2074e-05
22:24717548 T A 0.022597 -9.1739e-05
22:24718408 A G 0.021600 4.2240e-05
22:24726917 G A 0.040893 -1.0980e-05
22:24729210 G A 0.076817 1.9072e-06
22:24742493 A G 0.050040 -4.3121e-05
22:24744702 C T 0.022376 -8.3036e-05
22:24745498 C A 1.465782 2.4826e-05
22:24745877 A G 0.021380 -7.6240e-05
22:24747031 T G 0.027599 2.7147e-05
22:24764081 G A 0.040591 -3.0960e-05
22:24776451 T G 0.059199 4.4959e-05
22:24787635 A G 0.027186 -1.0319e-04
22:24789632 C T 1.850981 -1.0133e-05
22:24797178 G T 0.030439 2.0828e-05
22:24802564 A G 0.949077 4.9686e-05
22:24807343 T G 0.417952 1.2467e-04
22:24812272 A G 0.119389 1.1824e-04
22:24815406 A G 0.993190 2.7903e-05
22:24826672 C T 1.224359 1.3819e-05
22:24828853 T C 0.027715 3.4786e-05
22:24836024 C T 1.496204 6.8215e-05
22:24840676 T C 0.181324 1.2380e-05
22:24843594 G C 1.171480 2.5394e-05
22:24844883 C T 0.104364 -3.2754e-04
22:24868049 A T 0.106844 2.3554e-05
22:24878218 C T 1.172807 2.2564e-05
22:24882925 A G 0.066142 4.0877e-05
22:24883528 C T 1.221824 1.2477e-05
22:24895416 C T 0.028598 2.5516e-05
22:24898310 T C 1.130551 1.3660e-04
22:24904003 A G 0.075090 6.8033e-05
22:24913614 G T 0.038608 -2.3276e-05
22:24914297 A G 0.058995 1.3494e-05
22:24914575 T C 0.162187 5.9686e-05
22:24916182 A G 0.119236 -3.3106e-05
22:24920322 G T 0.331826 -5.5349e-05
22:24924177 A G 0.027521 4.0207e-05
22:24932967 A C 0.348974 2.2833e-05
22:24939620 A G 0.023369 -9.2330e-05
22:24939982 T C 0.023856 -4.8925e-05
22:24943582 A G 0.359500 1.7467e-05
22:24945361 A C 0.250241 -1.9300e-05
22:24953227 G A 1.697882 4.1444e-05
22:24953349 T C 1.975246 1.0458e-04
22:24955484 T C 0.042990 -3.7093e-05
22:24955609 C T 0.027550 2.7344e-05
22:24971692 A G 0.054769 3.1749e-05
22:24983264 T C 0.053902 4.2551e-05
22:24984215 G C 0.020766 -5.2984e-06
22:24990213 G A 0.565507 6.5905e-05
22:24992266 C T 0.681939 1.9835e-04
22:24998619 G A 0.704637 9.4794e-05
22:25000229 T A 0.700420 1.0694e-04
22:25010855 G A 0.030893 4.9249e-05
22:25058629 C T 0.022136 -3.2589e-05
22:25077432 A G 0.994239 -1.3521e-04
22:25081104 G C 0.422931 -1.0751e-05
22:25083914 T C 0.506766 -2.9835e-05
22:25089297 A G 0.111485 -4.0846e-05
22:25090006 G A 1.085139 -9.7977e-05
22:25096704 G T 1.283406 -5.0698e-05
22:25099115 A G 0.449050 6.7581e-05
22:25100466 T C 0.090414 -1.5792e-04
22:25102033 G A 0.088349 -2.1501e-05
22:25102070 C T 0.314805 -6.1173e-05
22:25104355 C T 1.258514 -5.2291e-05
22:25110876 C T 1.937399 8.3697e-05
22:25123031 G A 0.122485 2.7674e-05
22:25124143 T C 0.021120 -1.4243e-05
22:25128338 T C 0.042613 -1.7826e-05
22:25132498 G A 1.020140 6.5469e-05
22:25135200 C T 0.117642 -4.8879e-05
22:25144912 T C 0.431341 -6.1103e-05
22:25145094 T C 0.470520 6.7734e-05
22:25145453 T C 1.814531 7.8717e-05
22:25145471 G A 1.196761 1.1889e-05
22:25147816 T C 0.127337 -2.0484e-05
22:25151741 A G 0.037355 2.4725e-05
22:25153457 A G 0.047576 -2.8632e-05
22:25157455 C T 0.139327 -6.2949e-05
22:25158445 A G 0.031539 4.9350e-05
22:25159967 C A 0.042626 -7.2787e-05
22:25166231 G A 1.311884 3.6238e-06
22:25168113 G A 0.912845 2.6997e-05
22:25168878 T C 0.029939 -3.3140e-06
22:25171387 A C 1.290027 -1.2342e-05
22:25171987 A G 0.227868 6.5113e-05
22:25185823 A G 0.690904 3.6266e-05
22:25192326 A G 0.059524 -6.3147e-05
22:25194795 C A 0.061277 -2.0890e-05
22:25196042 T C 0.131089 -2.0689e-05
22:25199867 A G 0.134553 -7.3281e-05
22:25200426 T C 0.041607 5.4678e-05
22:25204514 C T 1.815106 1.3584e-05
22:25206344 G A 0.038086 -8.2368e-05
22:25206688 G T 1.769584 6.9906e-05
22:25207013 T G 0.599821 4.4162e-06
22:25209724 C T 0.390857 9.1121e-05
22:25212905 T C 0.626047 6.1479e-05
22:25214733 T C 0.047700 -2.7797e-05
22:25215436 A G 1.236109 5.5122e-05
22:25217701 T C 1.663795 7.2603e-05
22:25225580 A G 0.217443 -1.7883e-05
22:25225879 C T 1.475506 3.7163e-05
22:25227705 T C 0.022042 1.8789e-05
22:25230841 A G 0.045093 8.5352e-06
22:25231408 A G 0.444113 1.0667e-04
22:25231422 A G 0.393995 -8.2542e-06
22:25231706 A G 0.241257 6.7272e-05
22:25237941 C T 0.031188 -8.7994e-05
22:25246112 A G 0.615583 -3.1436e-05
22:25251372 T C 0.042010 -6.7470e-05
22:25251500 T C 0.093367 5.8718e-05
22:25254928 A G 0.096428 -1.2265e-05
22:25259433 A G 0.136111 7.5023e-06
22:25263048 A G 0.322384 1.7666e-04
22:25265972 A G 0.976183 -2.4732e-05
22:25270455 C G 0.213220 -1.6093e-05
22:25274327 C T 0.131680 -2.3498e-05
22:25280841 T C 0.031477 -8.2173e-05
22:25281332 G A 0.048683 6.9200e-06
22:25282711 C T 0.030026 -1.0932e-04
22:25283602 A G 0.227466 5.4516e-06
22:25283909 A G 0.219783 4.2952e-05
22:25284456 T C 0.376322 -2.8588e-06
22:25287528 G T 0.415466 -3.0017e-05
22:25290643 T G 0.042558 1.2798e-05
22:25290987 T C 0.202658 2.3353e-05
22:25291076 T C 0.130930 2.0418e-04
22:25291682 C T 0.173713 1.7896e-05
22:25294376 T C 0.089343 -1.6839e-05
22:25297338 C A 0.590282 -1.8015e-05
22:25297755 A G 0.392730 -3.4701e-05
22:25298169 A G 0.086425 -1.1087e-04
22:25298891 A G 0.680092 -3.3818e-05
22:25301142 G A 0.031442 -9.3097e-05
22:25303941 T C 0.157318 4.5262e-06
22:25307611 T C 0.040377 2.2979e-05
22:25308991 C T 0.040705 2.2022e-05
22:25309448 A G 0.716665 1.1251e-05
22:25320738 T C 0.475938 4.7276e-05
22:25327959 G A 0.212314 -5.4928e-05
22:25330911 T C 0.045914 -2.2581e-04
22:25333267 G A 0.129243 8.3833e-07
22:25334977 T C 0.900589 -5.9061e-06
22:25339669 G A 0.028245 2.0678e-05
22:25343798 T C 0.291738 -2.9247e-05
22:25347070 T C 0.037686 -3.4866e-05
22:25363411 A G 0.615583 -1.2113e-06
22:25365828 C A 0.115065 2.0661e-05
22:25367695 T G 0.316331 -1.3131e-05
22:25370230 C G 0.131606 -1.5715e-04
22:25374434 G C 0.677070 -2.6341e-05
22:25382031 T C 0.184722 1.5681e-06
22:25390088 T C 0.046943 -4.5431e-05
22:25390274 A G 0.047372 -2.5740e-05
22:25390704 T C 1.054678 2.5158e-05
22:25392832 A C 0.254250 2.6510e-04
22:25401437 C T 0.522323 -7.3335e-05
22:25401483 A G 0.067525 1.4583e-05
22:25410266 G A 1.201964 -1.7423e-05
22:25410895 G A 0.363985 -2.0297e-05
22:25442369 C T 0.305273 3.4447e-05
22:25454658 C A 0.791249 3.1412e-05
22:25457412 A G 0.070647 -1.5963e-04
22:25463824 T C 0.064876 -2.1516e-05
22:25465065 C T 0.450439 4.8143e-05
22:25467408 C G 0.229384 -9.6183e-06
22:25468432 C T 0.954180 -3.3645e-05
22:25468830 G A 0.308421 1.0193e-05
22:25474752 T G 0.093997 8.0327e-07
22:25476750 G A 0.824736 4.8757e-05
22:25481989 G T 0.039611 3.9904e-05
22:25488051 G A 0.068829 -3.7926e-05
22:25492696 T C 0.355251 -1.9851e-05
22:25495049 C T 1.488372 -1.7224e-05
22:25495224 T C 0.117227 -5.6444e-05
22:25499861 A G 0.154835 -8.8626e-06
22:25504247 T C 0.119502 -2.8832e-05
22:25511130 G A 1.626170 5.6650e-05
22:25516689 A C 0.104393 7.2719e-05
22:25524916 C T 1.430708 -1.4228e-05
22:25530376 T C 0.040205 6.6430e-05
22:25531002 G A 0.216800 -4.6465e-05
22:25541388 T C 0.046878 3.5257e-05
22:25545612 A G 0.548253 -4.9349e-05
22:25548213 G A 0.207546 7.3492e-06
22:25551002 T C 0.065145 -2.6642e-05
22:25553244 A G 0.054220 2.9371e-05
22:25554936 A G 0.030731 7.2311e-05
22:25571815 A G 0.022256 4.4653e-05
22:25572922 T A 0.120843 -7.4326e-05
22:25573281 G A 0.059907 -3.1269e-05
22:25577862 T C 0.060916 1.6163e-06
22:25581866 A G 0.686395 3.0303e-05
22:25586744 G T 0.176316 8.4542e-07
22:25589290 A T 0.029059 -1.4694e-05
22:25589792 C T 0.849494 1.6417e-05
22:25596227 T C 0.038920 2.6014e-05
22:25596638 T C 0.024096 -4.3473e-05
22:25599416 A G 0.031425 8.3699e-05
22:25599849 A G 0.101582 -8.2585e-05
22:25601114 T C 0.038099 2.0553e-04
22:25601196 G C 1.251429 2.0076e-05
22:25602681 G T 0.047190 -4.5594e-04
22:25603008 T C 0.168390 -2.1608e-05
22:25606665 C T 0.317921 4.3329e-05
22:25607259 C T 0.793534 3.6841e-05
22:25608589 A G 0.246823 5.0940e-06
22:25610710 A G 0.156961 2.5852e-04
22:25611672 G A 1.250734 3.1276e-04
22:25616584 T C 0.071024 2.9750e-05
22:25617752 G C 0.085616 4.0887e-05
22:25618615 A G 0.041192 2.4076e-05
22:25619025 G T 0.183693 9.4199e-05
22:25621358 A G 0.534416 4.7175e-05
22:25621591 T C 0.985732 -8.8378e-06
22:25622442 T C 0.349311 1.1315e-06
22:25628097 C T 0.459248 1.1737e-05
22:25630597 C T 1.510609 -1.6562e-05
22:25631420 A G 0.772768 -4.7259e-05
22:25632266 G A 0.422328 2.3027e-06
22:25632493 G A 0.036476 3.7336e-05
22:25633791 C T 0.078531 5.0899e-05
22:25636680 G A 0.489761 8.9862e-06
22:25640962 C T 1.091293 2.1320e-05
22:25643483 T G 0.369597 -2.7510e-05
22:25648715 T C 0.042097 -1.7299e-04
22:25653374 C T 1.621370 -2.5178e-05
22:25653408 G A 1.299755 3.3935e-06
22:25657172 A G 1.836077 -1.2553e-04
22:25661725 A G 0.828582 -1.5492e-04
22:25662513 A G 0.097282 1.0456e-04
22:25664751 C T 1.093958 -5.0481e-06
22:25667883 G A 0.510089 3.4891e-05
22:25668730 A C 0.231743 -9.9759e-06
22:25670048 C A 0.047937 -2.0687e-05
22:25678577 T C 0.386300 1.0738e-04
22:25683890 G T 1.467547 6.7845e-07
22:25688138 T C 0.082426 -4.0730e-06
22:25702125 C T 1.635343 -1.1835e-05
22:25714539 C T 0.039803 3.7235e-06
22:25716169 C T 0.169334 1.8285e-05
22:25716759 C T 0.100751 3.0718e-05
22:25719913 T C 0.275198 -3.2077e-05
22:25723300 C A 0.310596 -3.6225e-05
22:25731297 A G 0.049806 9.8025e-05
22:25752783 C G 1.107636 4.9805e-05
22:25757367 A G 0.352651 4.4019e-05
22:25758845 A G 0.080225 4.5004e-05
22:25761936 T C 1.414340 3.2062e-05
22:25762338 A G 0.020202 2.6808e-05
22:25769491 T C 0.033266 8.0307e-07
22:25775834 G A 1.097029 8.4897e-05
22:25791463 A G 0.364605 2.9822e-06
22:25808939 A G 1.626654 1.1996e-05
22:25809940 T C 0.044684 -1.3275e-05
22:25812507 A G 0.331274 -5.7828e-05
22:25814434 T C 0.578870 -1.5162e-05
22:25826728 C G 0.022003 5.3872e-05
22:25838932 C T 0.136916 2.2239e-05
22:25842086 C T 0.681287 -3.2849e-05
22:25875265 C T 0.162070 -4.9259e-05
22:25905879 A G 0.545007 -1.2350e-04
22:25906898 G A 0.844941 -1.2734e-04
22:25909435 G A 0.022688 -8.4494e-05
22:25909677 G A 0.768899 -4.8823e-05
22:25911056 A G 1.893465 2.1226e-05
22:25911773 G A 0.469216 -6.4042e-05
22:25921119 T G 0.165355 -7.2694e-05
22:25923169 A G 0.637628 -3.7928e-05
22:25923210 G A 0.504775 -1.6199e-05
22:25929538 C T 0.055710 -2.2838e-05
22:25931372 C T 0.381535 -8.7865e-06
22:25931437 G A 0.101871 4.4599e-05
22:25931606 A G 0.691813 -2.1332e-05
22:25934721 C G 0.542089 -3.7611e-06
22:25938944 A G 0.044967 -1.8726e-04
22:25938977 T C 0.387345 9.1982e-07
22:25940733 C T 0.157273 -3.9666e-05
22:25941248 C T 0.105451 6.8585e-05
22:25942805 G A 0.638186 2.9612e-05
22:25946301 C T 0.038241 -2.6204e-05
22:25950750 T C 0.318457 -6.5082e-06
22:25950921 T C 0.051841 -3.5162e-05
22:25951739 C T 0.123686 -1.5922e-04
22:25953350 A G 0.027774 2.9092e-05
22:25955637 A G 0.118155 -9.1828e-05
22:25967250 G A 0.148889 2.0777e-05
22:25969455 G A 0.058699 -6.9700e-06
22:25978279 T C 0.044029 1.5499e-04
22:25978464 G A 0.032221 -2.0263e-06
22:25993171 G A 0.030939 -1.4394e-04
22:25994013 A G 1.481361 -5.1457e-05
22:26011073 A G 0.034476 4.7296e-05
22:26022728 A G 0.083997 1.0649e-04
22:26023816 T C 0.058128 -6.0380e-05
22:26035563 T C 0.050653 -3.7394e-06
22:26056434 A G 0.115636 -1.1133e-04
22:26059877 A C 0.160090 2.6467e-05
22:26071018 A C 0.126971 9.8846e-06
22:26071558 A G 0.120391 -3.2637e-05
22:26077850 T A 0.037550 -3.3840e-05
22:26081873 T C 0.674506 -1.2454e-05
22:26100037 G A 0.037498 -6.9111e-05
22:26107868 A G 0.132430 4.8233e-05
22:26110305 A G 0.062951 4.9689e-05
22:26111018 A G 1.259806 2.1325e-05
22:26115228 T G 0.024674 -9.4452e-05
22:26119378 C T 0.060738 -5.8583e-05
22:26122513 T G 0.021824 2.8714e-05
22:26123488 T C 1.938422 -1.2316e-04
22:26126015 C T 0.796774 -3.9832e-05
22:26132612 A G 0.923108 -4.1521e-05
22:26133455 A G 0.060524 -1.0385e-04
22:26133775 T C 1.318376 -1.5330e-05
22:26134163 A G 0.207770 5.3608e-05
22:26134776 C T 0.031864 7.0476e-05
22:26144212 A G 0.555679 -3.4664e-05
22:26146432 G T 0.025025 -4.7108e-05
22:26150103 T C 1.376760 -3.4959e-05
22:26150584 C T 0.244152 -5.9490e-05
22:26154508 T C 0.166712 -3.2704e-05
22:26156512 G A 0.436976 1.6400e-05
22:26157068 G C 0.389344 1.0171e-05
22:26158448 T C 0.055119 -4.3874e-05
22:26159289 A G 0.886363 6.7138e-05
22:26159696 G A 0.037034 -1.2611e-05
22:26160286 G A 0.453941 2.4100e-05
22:26160737 C G 0.073805 2.1638e-05
22:26162775 C T 0.265464 1.8618e-04
22:26163166 C T 0.058433 -6.7401e-05
22:26166900 C G 1.974845 4.4807e-05
22:26168558 G A 0.678265 2.3067e-05
22:26169203 A G 0.022551 -9.4647e-06
22:26173661 C T 1.974550 4.6264e-05
22:26178247 T C 0.225703 6.9766e-05
22:26179340 T C 0.079067 2.4061e-05
22:26180032 G T 0.435285 -6.9733e-05
22:26181164 C T 0.076110 1.0709e-05
22:26181767 C T 0.730259 1.3919e-05
22:26185771 T C 0.036424 -3.9635e-05
22:26187172 T C 0.209195 3.5734e-05
22:26189657 G C 0.031211 -1.9623e-05
22:26190915 G A 1.460296 3.0503e-06
22:26197675 G C 0.062468 -1.1494e-05
22:26197929 G T 1.943108 -1.4495e-06
22:26199527 G A 0.030728 -2.1120e-05
22:26202924 C A 0.045759 -3.7752e-07
22:26210585 G A 0.069631 1.2649e-04
22:26216282 A C 0.022694 -1.0875e-05
22:26218164 G A 0.565783 -8.3276e-05
22:26222454 T C 0.461595 -1.1297e-06
22:26226133 T G 0.072955 1.3032e-06
22:26228540 C T 1.244457 -3.9722e-05
22:26231312 C G 0.147669 1.2614e-05
22:26232096 G A 0.072228 8.2166e-05
22:26237826 C T 0.593083 -4.0479e-05
22:26239850 A C 1.425427 6.8704e-05
22:26244940 A G 0.031523 -3.3430e-05
22:26246360 G A 0.759944 1.1673e-03
22:26247607 T C 0.789630 -3.8274e-05
22:26252155 T C 0.147948 1.9295e-05
22:26255048 G A 0.534994 1.0310e-04
22:26266391 T C 0.266528 -6.2309e-05
22:26266939 C A 1.364235 -2.9753e-05
22:26268476 A G 0.030091 1.3647e-04
22:26270464 A C 0.048001 -1.6210e-05
22:26272244 T C 0.083023 2.1103e-05
22:26273049 T C 0.079648 -1.2411e-05
22:26273222 G A 1.552310 -2.5988e-05
22:26273893 C G 0.931427 -5.1360e-04
22:26278128 G T 0.241711 7.1418e-05
22:26278468 T C 1.049637 -1.7659e-04
22:26280462 T C 0.765653 1.2646e-05
22:26281177 C G 0.039166 5.7689e-05
22:26282238 G A 0.377695 -5.2236e-05
22:26283020 C T 0.582291 -1.0397e-04
22:26285895 A G 0.105493 -2.6291e-05
22:26286738 A T 0.025424 -2.5355e-05
22:26290588 T C 0.460660 -1.5674e-04
22:26291757 A G 0.025297 -2.9569e-05
22:26292659 G A 1.152563 5.2185e-05
22:26293158 C T 0.097541 7.6958e-05
22:26297194 A G 0.145368 -1.4551e-05
22:26305281 C T 0.963657 2.7003e-05
22:26309130 A G 0.036443 2.9821e-05
22:26313639 G A 1.825872 1.9874e-04
22:26319451 A G 0.027021 -2.9573e-05
22:26326069 T C 0.686249 7.2000e-06
22:26326298 C T 0.183401 1.4757e-06
22:26329516 G A 0.061364 -5.7986e-05
22:26338940 C T 0.861033 1.4508e-05
22:26341059 G T 1.783025 7.4984e-05
22:26343443 C T 1.911083 5.8071e-05
22:26343593 G A 0.302738 3.1864e-05
22:26349933 C A 1.844567 1.6647e-04
22:26354531 G A 0.030802 1.0906e-04
22:26355793 T C 0.082361 -1.1830e-04
22:26359777 G A 0.206894 4.1761e-05
22:26364619 G A 0.088544 1.8434e-06
22:26369358 T C 0.262867 1.2857e-04
22:26370578 T C 0.195264 4.8475e-05
22:26371363 C G 0.465113 -2.6917e-05
22:26371614 T C 0.066846 1.1469e-04
22:26371626 G T 0.147429 2.5727e-04
22:26374441 A G 0.170529 1.2349e-05
22:26380058 T C 0.127659 -3.4301e-05
22:26380411 G A 1.206242 -1.2414e-06
22:26380870 G T 1.262844 1.8776e-05
22:26383294 G A 0.028608 1.3861e-04
22:26385093 G T 0.052860 2.2643e-05
22:26387045 C T 0.551878 -9.9291e-06
22:26387181 T C 0.093445 -5.0569e-05
22:26390964 A G 0.336763 5.1913e-05
22:26394724 G A 0.954319 1.7273e-05
22:26395407 G A 0.028978 -9.3293e-05
22:26400319 G A 0.265327 5.1779e-05
22:26408589 T C 0.021873 7.1493e-05
22:26415475 T C 1.027118 2.2301e-05
22:26415565 C T 1.761557 2.5179e-05
22:26418568 T C 0.785475 -1.6172e-05
22:26419672 G A 0.528769 3.8879e-07
22:26420497 G C 0.041302 3.5395e-05
22:26421469 A G 0.093510 2.6130e-05
22:26421793 G A 0.229903 5.5105e-05
22:26422980 G A 0.295497 7.9735e-05
22:26423124 C G 0.050913 1.9073e-05
22:26423477 A G 0.029095 9.0828e-06
22:26425690 T C 0.043399 -2.1230e-05
22:26427848 T C 0.094731 -6.7146e-06
22:26430221 A G 0.066538 2.9643e-05
22:26431850 C T 0.274363 4.3791e-05
22:26437690 A G 0.164381 7.3618e-05
22:26440366 C T 0.065655 -4.1247e-05
22:26440520 T C 0.024843 1.9401e-05
22:26454172 A G 0.338639 7.8642e-06
22:26456367 G A 0.967542 8.2374e-06
22:26458134 G T 1.062750 1.1269e-04
22:26458388 G A 0.416453 -6.7011e-06
22:26459298 G A 0.483049 7.1714e-05
22:26460519 T C 0.211798 1.3878e-04
22:26463895 G C 0.020458 9.1751e-05
22:26466765 T C 0.466749 1.0964e-05
22:26469229 G A 0.177296 -6.8298e-05
22:26470198 C T 0.214791 3.3041e-05
22:26471046 T C 0.079437 -1.0344e-05
22:26474490 T C 0.066450 4.6469e-05
22:26476063 T C 0.026670 7.9669e-07
22:26487166 C T 0.068550 1.0603e-04
22:26487672 G A 0.630296 1.1431e-05
22:26490253 G A 0.083159 -2.7728e-05
22:26491170 C A 0.131151 -4.4137e-05
22:26496258 C T 0.028397 -6.4337e-06
22:26498721 T G 0.109009 9.7819e-05
22:26501161 T G 0.052886 2.0527e-05
22:26508461 G C 0.031205 6.9135e-06
22:26516603 G A 0.247726 2.6998e-05
22:26528054 A G 0.148208 4.7225e-05
22:26531836 A G 0.041247 -2.5983e-05
22:26536088 A G 0.050546 5.1069e-06
22:26537436 C T 0.153466 2.5001e-05
22:26543273 G A 0.466243 -8.6909e-06
22:26546312 G T 0.097486 -2.0604e-05
22:26549355 T C 0.035395 -3.1038e-05
22:26551565 C T 0.162797 -4.1031e-05
22:26555239 T C 0.030659 -4.4570e-05
22:26556646 C G 0.068680 -4.2545e-05
22:26557408 G C 0.130125 -4.2035e-05
22:26557486 G A 0.582590 2.2219e-05
22:26562199 C G 0.051643 -3.1310e-05
22:26565686 A C 0.046489 1.0345e-05
22:26572830 G A 0.089940 -2.0535e-05
22:26578221 G C 0.215761 5.0800e-05
22:26580013 C T 0.020088 5.4055e-05
22:26581926 T C 0.079813 3.1268e-06
22:26582728 A G 0.077869 -1.1396e-05
22:26583547 G A 0.029708 4.1709e-05
22:26590942 A G 0.194865 -3.2713e-05
22:26598376 C T 0.031627 -2.4391e-05
22:26606433 C T 0.050803 5.0446e-05
22:26610335 A G 0.059621 2.3059e-05
22:26613208 T C 0.030990 -1.7591e-05
22:26615287 G C 0.041786 -1.4588e-05
22:26617260 T A 0.751629 9.2502e-05
22:26617905 A G 1.801480 -1.7338e-05
22:26619070 C T 0.494747 4.7002e-06
22:26619159 T C 0.370593 2.4531e-05
22:26621676 G C 1.157510 3.8072e-05
22:26622279 A C 0.422526 -6.1995e-05
22:26628105 A G 0.420114 6.6662e-06
22:26629678 A G 0.463484 1.0163e-05
22:26634067 A G 0.625525 1.8431e-05
22:26634750 T C 0.073218 3.5612e-05
22:26635804 G C 0.079602 1.5488e-05
22:26638906 G T 0.501800 2.8419e-05
22:26638998 G C 0.178007 -1.3388e-05
22:26642068 A G 0.051767 4.4300e-07
22:26642646 T C 0.044473 -5.2662e-05
22:26643779 C T 0.572580 5.3192e-06
22:26651478 A G 0.123102 -2.4504e-05
22:26651549 T C 0.571957 3.9478e-06
22:26653212 C A 0.695292 -7.1814e-06
22:26653362 G C 1.287629 -6.5026e-08
22:26659335 T C 0.098535 -9.6666e-05
22:26670204 A G 0.119398 2.0301e-05
22:26670960 G A 0.741453 -3.7573e-05
22:26679841 A G 0.305013 2.9414e-04
22:26680705 A C 0.252166 6.5931e-05
22:26683204 T C 0.213415 5.4022e-05
22:26683328 A G 1.113449 8.1711e-05
22:26688831 T G 0.039894 -5.7700e-05
22:26689105 A G 0.226790 8.1640e-06
22:26689635 T C 0.664415 2.5619e-05
22:26691965 A G 0.123111 1.0465e-04
22:26693227 A G 0.105721 3.1638e-06
22:26695077 T G 0.488947 -1.9763e-05
22:26697120 A C 0.061195 1.4788e-05
22:26697195 C T 0.870449 2.2114e-05
22:26707586 G A 0.878583 1.3996e-05
22:26712222 A G 0.362424 9.1813e-05
22:26713964 T G 0.879667 1.7132e-05
22:26715393 G A 1.415424 -1.2904e-05
22:26716227 A G 0.171022 6.8681e-05
22:26717679 T C 0.034564 -6.2875e-05
22:26718872 G C 0.666106 -3.2026e-05
22:26718993 G A 0.074857 2.1845e-05
22:26723797 G A 1.533267 -6.7646e-05
22:26727129 T C 0.210805 6.5246e-06
22:26727451 T C 0.096250 -1.2583e-06
22:26729005 G T 0.724712 -1.4915e-05
22:26729257 C G 0.100998 1.0325e-04
22:26729475 A G 0.032866 -4.2482e-05
22:26729946 G A 1.948305 -1.1076e-05
22:26729999 C T 0.136088 1.1158e-05
22:26730815 T C 0.902283 -7.2208e-05
22:26731283 T C 0.269560 2.1599e-05
22:26734141 T C 1.643425 -1.3439e-05
22:26735648 A G 1.118106 6.7918e-05
22:26735813 C T 0.527558 -1.4933e-04
22:26737544 G A 1.053548 -9.1811e-05
22:26737680 T C 0.124293 9.6935e-05
22:26738011 C A 1.225145 -1.2035e-05
22:26743311 T C 0.359136 -3.0520e-05
22:26748225 T C 0.024048 1.1148e-05
22:26750230 C T 1.176033 2.6017e-05
22:26752657 G A 1.401626 9.2666e-05
22:26753653 A G 0.192515 6.2007e-05
22:26757073 A G 0.189789 7.1167e-05
22:26759040 C T 1.296814 1.6811e-06
22:26765167 A G 0.996488 -1.4006e-05
22:26766024 C T 0.354904 -1.9100e-04
22:26769261 T C 0.052714 -6.7469e-05
22:26772006 G A 0.958036 6.4884e-06
22:26778335 T C 0.081764 7.0112e-05
22:26781429 C T 0.169646 3.9598e-05
22:26784284 C T 0.050504 -7.6983e-05
22:26787912 C T 0.418968 -5.8433e-05
22:26789595 C T 0.028491 9.2426e-05
22:26789849 A G 0.438543 1.1544e-05
22:26792113 G A 0.649582 2.1206e-05
22:26792236 T C 0.608822 -3.6812e-05
22:26792433 T C 0.049063 -2.5041e-05
22:26792576 C T 0.402684 -2.6639e-06
22:26792602 T C 0.092533 1.7134e-04
22:26794692 T C 1.147695 -1.4578e-05
22:26797692 T C 0.638388 1.0109e-05
22:26804176 A G 0.599344 -3.4608e-06
22:26804215 T C 1.731167 -2.6896e-05
22:26806521 T C 0.021701 -9.8043e-05
22:26806710 G T 1.629699 -5.5357e-05
22:26808788 T C 0.031205 9.1829e-05
22:26812632 C T 0.208491 1.0658e-05
22:26813302 T C 0.096756 -1.9893e-05
22:26827335 G T 0.942742 1.9550e-06
22:26830285 G A 0.188338 2.3039e-05
22:26830316 A G 0.347033 -8.5211e-05
22:26831077 G A 1.056960 2.4030e-05
22:26841390 C T 0.108535 4.5145e-06
22:26844866 T C 0.032217 9.7269e-05
22:26846387 A G 0.021299 6.8735e-05
22:26846447 A G 0.073283 8.9249e-06
22:26849364 A G 0.027193 9.0237e-06
22:26854441 A G 1.854003 -6.2647e-05
22:26860269 C G 0.826073 -3.1096e-05
22:26861473 A T 0.022357 8.8020e-06
22:26861721 C T 0.070819 -9.9998e-05
22:26862041 A G 0.290154 -1.3814e-05
22:26862212 C T 1.773657 -3.9464e-05
22:26862772 C T 1.883292 -6.0714e-05
22:26870985 G A 0.380039 2.5247e-05
22:26878024 G A 1.795852 -3.5017e-05
22:26878283 G A 0.043341 -3.7905e-05
22:26879091 A G 0.526938 -3.2272e-05
22:26879691 C T 0.345601 -7.4596e-05
22:26880174 C T 0.051497 -7.1651e-06
22:26884039 A G 1.764453 -5.1492e-05
22:26890682 T C 0.129733 -8.7623e-05
22:26892306 C G 0.037118 -5.8548e-05
22:26896710 C T 0.146309 -1.2334e-05
22:26899695 A G 0.035379 -2.9685e-05
22:26901230 C G 0.963979 2.6770e-05
22:26907899 T C 1.223402 2.2221e-05
22:26908433 T C 0.264801 1.3920e-06
22:26920048 C T 0.490378 -5.2367e-05
22:26921725 G A 0.865389 2.4045e-05
22:26923155 C T 0.485081 6.3378e-06
22:26923487 G C 0.217144 -3.2167e-05
22:26924456 A G 0.845298 1.5991e-05
22:26928135 A G 0.199805 5.9794e-05
22:26936766 A G 0.081011 3.4452e-05
22:26936897 A G 0.490326 -8.7178e-06
22:26937087 A C 0.194453 -1.7681e-04
22:26939781 C T 1.214210 -1.1981e-05
22:26941385 C T 0.030669 6.3930e-05
22:26949965 G C 1.243201 -1.9940e-05
22:26951971 G T 0.582509 -2.3920e-05
22:26955377 A T 0.317298 -1.2786e-04
22:26956562 A G 0.044029 5.4444e-05
22:26958342 A G 0.831682 -3.4346e-05
22:26960648 A C 0.467122 3.5242e-05
22:26961570 A G 0.049258 -4.2519e-05
22:26969061 C A 0.838410 1.1317e-05
22:26974741 A G 0.217274 4.8854e-05
22:26981240 A C 0.731349 -1.5517e-05
22:26982787 A G 0.050488 -1.1157e-05
22:26983101 T A 0.049449 -6.1875e-06
22:27006698 T C 0.324127 1.0591e-05
22:27011420 T C 1.026297 1.0083e-05
22:27019264 A G 0.048839 -6.0510e-05
22:27020705 T C 0.267625 5.4640e-06
22:27021457 C T 1.663029 -3.6562e-05
22:27028829 A G 0.291485 -2.1006e-05
22:27038865 T G 0.699005 8.8272e-06
22:27039678 G A 1.857021 2.3052e-05
22:27040103 C T 0.285737 4.0409e-06
22:27042106 T C 0.344277 1.9500e-05
22:27042828 A G 1.634071 7.9466e-06
22:27051299 G A 0.410513 -3.3636e-06
22:27054209 C T 0.162047 4.2103e-06
22:27056518 G A 0.042919 3.6887e-05
22:27061285 T C 0.074191 6.2907e-05
22:27066535 G A 0.912774 1.0808e-04
22:27067792 T C 0.727513 -6.0230e-05
22:27068592 A G 1.691030 1.0219e-05
22:27076305 T C 1.196709 3.9541e-05
22:27082153 A G 0.263029 -4.2742e-05
22:27084655 T C 1.386851 6.2862e-06
22:27089752 C T 0.075415 7.4622e-05
22:27091449 C T 0.051705 -7.1670e-05
22:27093508 G A 0.496853 -2.5265e-05
22:27095262 A G 0.055535 2.8368e-05
22:27100562 G A 0.026106 2.0001e-05
22:27107115 C T 0.030942 -4.2113e-05
22:27109033 T C 1.045528 2.9407e-05
22:27116267 G A 0.188445 4.0322e-05
22:27116420 C G 1.801490 4.1051e-05
22:27117240 A G 0.035518 3.1344e-06
22:27119619 C T 0.983203 -2.9919e-05
22:27120359 A G 0.254808 9.8554e-05
22:27120699 G A 0.049621 -2.5204e-06
22:27122480 T C 1.257969 -1.7685e-05
22:27122923 T G 0.299658 -8.3433e-05
22:27133734 G A 0.030607 5.9962e-05
22:27134717 T C 1.801805 -7.5917e-05
22:27136298 G A 0.204732 -5.7867e-06
22:27142276 G A 0.426034 -1.9325e-05
22:27143319 G A 0.296506 1.1630e-05
22:27143425 G A 0.709839 1.0192e-05
22:27144070 C T 0.687405 -4.3896e-05
22:27145021 A G 0.370490 -1.0483e-05
22:27147163 A G 1.804077 -5.8815e-05
22:27149725 G A 0.746559 -4.2468e-05
22:27152775 G T 1.317532 -5.5746e-05
22:27153785 T C 0.051173 5.4584e-05
22:27159657 T C 0.046943 2.8081e-05
22:27159832 G A 0.752878 -5.0305e-05
22:27159903 C T 0.335575 -1.7897e-05
22:27161060 A G 0.796673 -2.5419e-04
22:27161589 T C 0.341197 1.0928e-05
22:27161921 A G 0.522488 1.8225e-05
22:27163014 T C 0.066447 -9.3908e-05
22:27163444 T C 0.272948 1.4343e-05
22:27163995 G A 0.060874 -5.5128e-05
22:27172360 G A 0.043337 4.0311e-05
22:27172826 C A 1.252305 1.2175e-05
22:27175775 G A 0.059478 2.1119e-06
22:27177355 G A 0.266298 -1.2336e-05
22:27179872 C T 0.061919 1.3645e-05
22:27180392 T C 0.995264 -3.5170e-05
22:27182656 G T 0.049212 5.4466e-05
22:27186310 G T 0.088557 2.2324e-05
22:27186355 A G 0.606495 -2.4046e-05
22:27187841 T C 0.936263 4.3730e-05
22:27188322 G T 1.546786 1.8822e-05
22:27190866 T C 1.224960 3.4313e-05
22:27191643 T C 0.280206 -1.4653e-05
22:27195261 T C 0.096152 -4.4057e-05
22:27196268 C T 0.031919 -9.5342e-05
22:27198719 G T 1.300031 2.2636e-05
22:27200807 T C 0.619082 -3.5395e-06
22:27200942 C T 0.942725 3.3944e-05
22:27203596 C T 0.289365 -3.5332e-06
22:27207855 G C 0.900326 -9.8279e-05
22:27208048 T G 1.498096 -1.0607e-05
22:27210131 G A 0.075357 1.1969e-04
22:27210985 C A 0.930969 -9.2951e-05
22:27211502 C G 0.196702 6.8774e-05
22:27214989 T C 0.511005 1.3524e-05
22:27216426 G A 1.408277 9.5243e-06
22:27217018 A G 0.794989 -1.3541e-05
22:27222694 T C 0.080011 -2.5491e-06
22:27223656 G A 0.065071 -2.8715e-05
22:27228977 A G 0.905360 5.9521e-05
22:27231303 T C 0.117990 -3.9104e-05
22:27233505 T C 0.322719 1.6791e-05
22:27234114 G A 0.148948 -3.6518e-05
22:27234642 T C 0.077074 -2.7266e-05
22:27236439 C T 0.267664 4.3127e-05
22:27240025 T G 1.457914 -1.6116e-05
22:27240175 C T 0.043756 -7.4008e-05
22:27242407 T G 0.026836 -7.6135e-06
22:27242642 G A 0.834285 6.0863e-05
22:27244809 T C 0.051666 1.0821e-05
22:27246070 C T 1.396647 -1.3727e-05
22:27247770 T C 0.134799 -2.1251e-05
22:27248484 C T 0.026579 -5.0477e-05
22:27252454 C T 0.513777 -3.4288e-05
22:27252859 C A 0.749555 2.2312e-05
22:27258789 A G 0.041948 4.8962e-06
22:27259889 T G 0.734699 2.7827e-05
22:27263317 A C 0.041354 -4.3322e-05
22:27264880 G T 0.864727 9.4500e-05
22:27267587 T C 0.107808 -1.6080e-05
22:27274743 T C 1.264035 9.7066e-06
22:27283639 C T 0.116328 -2.5494e-05
22:27288275 G T 1.292608 1.5057e-05
22:27291244 A G 0.065967 1.2075e-04
22:27294773 A C 0.046044 -2.6037e-05
22:27296460 G A 0.062429 -4.6753e-05
22:27299662 T G 0.193703 2.7938e-05
22:27299692 A G 0.077694 3.2638e-05
22:27299731 G C 0.110732 -1.2712e-05
22:27304495 C T 0.682121 7.9675e-06
22:27306502 C T 0.039037 2.2063e-05
22:27306830 T C 0.374579 -9.3708e-06
22:27307019 G A 0.080784 1.0285e-05
22:27313437 T C 0.814100 5.3309e-05
22:27317853 G T 1.919285 -8.7691e-06
22:27321322 A G 0.031227 -1.5870e-05
22:27323304 G A 0.145585 8.6618e-05
22:27323563 T C 0.093280 -6.4956e-05
22:27323691 T C 0.472588 1.6038e-05
22:27324152 T C 0.342206 4.5611e-05
22:27327741 A G 1.621201 4.9176e-05
22:27329741 C T 0.043175 -2.5338e-05
22:27331915 A G 1.936114 4.4372e-05
22:27333147 T C 0.070894 7.3204e-05
22:27333485 T C 1.478167 2.8797e-05
22:27334054 T C 0.223055 -1.5637e-05
22:27337886 A G 1.086042 3.1028e-05
22:27338819 T C 0.395531 7.9442e-06
22:27339284 T C 1.732940 1.4065e-05
22:27341199 G A 0.111605 2.4435e-05
22:27341568 G A 1.555296 9.2219e-05
22:27343107 A G 0.048560 1.9201e-05
22:27343369 G A 0.050536 -2.0077e-05
22:27344827 G A 0.454645 3.1768e-05
22:27353319 C A 0.050494 -2.8176e-05
22:27353810 T C 1.667482 2.3210e-04
22:27354544 G A 0.157753 1.3747e-05
22:27362767 G A 0.294380 4.0490e-05
22:27364610 T C 0.968117 6.6776e-05
22:27366328 C G 0.178766 -1.6827e-05
22:27367952 A G 0.144550 -5.1564e-06
22:27368219 G A 0.805570 9.3841e-06
22:27369471 A G 0.209695 -5.2404e-06
22:27370273 T C 0.154225 -8.0371e-05
22:27373934 T G 0.043552 5.5922e-05
22:27376471 A G 0.119356 3.0322e-05
22:27378884 A G 0.312998 -6.9422e-05
22:27383227 G A 0.037326 8.9722e-06
22:27385471 A G 0.071306 7.1833e-05
22:27388165 A G 0.212960 -8.0286e-06
22:27390831 C T 0.834954 -6.2608e-05
22:27394612 T C 0.021669 -3.7273e-05
22:27395426 T C 0.974401 -1.5584e-04
22:27395609 G A 0.649576 -5.0343e-05
22:27398749 C T 1.415093 -1.1308e-04
22:27400354 C T 0.217680 8.9673e-05
22:27403571 C T 0.421698 -9.1175e-06
22:27405012 T C 1.575608 1.0499e-05
22:27405385 G T 1.562667 -5.5272e-06
22:27405442 C G 0.222947 -1.6943e-05
22:27405625 G A 0.567455 -2.5894e-06
22:27405668 G A 0.191902 -1.8701e-05
22:27405928 T C 0.033350 2.6145e-05
22:27407146 G T 0.524987 1.4040e-07
22:27408321 A G 1.243860 5.1256e-05
22:27410479 T C 0.168107 -1.0078e-04
22:27411710 A C 0.253769 -1.4740e-06
22:27413543 A G 0.972184 4.1923e-05
22:27415255 C T 0.204304 -3.8219e-05
22:27416197 T C 0.187147 -3.0622e-05
22:27418259 T C 0.793336 4.7106e-06
22:27418958 A G 0.106578 -2.5732e-05
22:27419239 A G 0.048800 -1.1786e-04
22:27421136 G T 1.359467 -2.0648e-05
22:27421843 T C 0.035606 1.7135e-05
22:27424579 G A 0.076304 4.4476e-06
22:27426628 G C 0.217339 -6.3508e-05
22:27427507 T C 0.091569 -7.5845e-05
22:27430149 C T 0.099323 1.1247e-04
22:27430724 A G 0.188345 3.3110e-05
22:27433250 G A 0.560201 2.7029e-05
22:27434791 T C 0.499054 1.3671e-06
22:27435577 C T 1.710969 6.0246e-05
22:27436778 C T 0.661588 1.9497e-05
22:27437755 T C 0.029553 4.8132e-05
22:27438543 A G 0.107522 -2.6484e-04
22:27443584 C T 0.411808 3.0824e-05
22:27446868 A G 0.578322 -2.0492e-05
22:27451441 A C 0.158795 1.5349e-05
22:27456410 G A 0.715364 3.3828e-05
22:27458160 T C 1.705844 7.6604e-05
22:27464033 C A 1.360535 7.2626e-05
22:27466629 C A 0.151684 -2.1973e-05
22:27467717 A G 0.402564 5.8147e-05
22:27473772 T C 0.767747 -2.5115e-05
22:27476884 G A 0.597803 8.3881e-05
22:27481176 G A 0.103150 -1.6188e-05
22:27484501 C G 0.037696 -7.7572e-06
22:27485111 T C 0.530859 1.7845e-04
22:27485301 A G 0.402230 -8.8486e-06
22:27486978 C G 0.899080 1.0651e-04
22:27487232 G A 1.322719 -1.3506e-04
22:27487580 G A 0.406771 8.1672e-06
22:27487797 G A 0.150866 -4.6540e-05
22:27489996 G A 0.095925 5.4637e-05
22:27490303 T C 0.875227 -5.3083e-05
22:27490592 A G 1.291832 -5.0080e-05
22:27491363 C T 0.041130 4.0397e-05
22:27491848 C T 1.847252 7.5878e-05
22:27493062 A G 0.027345 5.7175e-05
22:27493601 A G 0.029098 1.0810e-05
22:27495276 T C 0.283185 -1.5960e-05
22:27496056 C T 0.044308 -1.9536e-05
22:27496859 T C 0.124858 2.6574e-04
22:27498426 A G 0.532453 1.6202e-04
22:27501497 A G 0.058570 -2.5509e-04
22:27502691 T C 1.367117 1.0141e-05
22:27509769 T C 1.825148 4.2154e-05
22:27511707 T C 0.036979 -2.2539e-05
22:27512225 G A 1.837355 4.4278e-05
22:27512234 G A 0.193723 -2.4867e-05
22:27515892 C T 0.029046 -2.8651e-05
22:27519787 G T 0.284597 -1.4900e-05
22:27520405 T C 0.044769 3.8471e-05
22:27523864 T C 1.809393 -6.1250e-06
22:27525363 C T 0.413110 4.5594e-05
22:27525464 T C 0.030799 -6.4303e-05
22:27526095 G A 0.940473 -1.0653e-05
22:27529800 T C 0.051163 -6.9666e-05
22:27533271 T C 1.129259 -1.7953e-05
22:27534520 G A 0.066570 -9.1041e-06
22:27536275 A G 0.052782 6.9225e-05
22:27540434 G C 0.916724 8.5738e-05
22:27543843 G A 0.025177 -9.4306e-06
22:27544908 C T 0.541404 -1.6507e-04
22:27548426 C T 0.383736 9.3006e-06
22:27553046 T C 0.192304 4.5891e-05
22:27553126 T C 0.106629 1.7300e-05
22:27554630 T G 0.260364 -2.5951e-05
22:27557351 G T 0.150226 2.3256e-05
22:27557929 G A 1.419565 -1.2842e-05
22:27562140 A G 1.171298 5.1264e-05
22:27562910 G A 0.413084 1.2317e-04
22:27563274 C A 0.586387 3.8991e-05
22:27564775 G A 0.057232 -9.4989e-06
22:27565531 A G 0.139265 -2.5926e-05
22:27566382 G T 0.063536 -9.8878e-06
22:27567244 G A 0.020390 -2.0421e-04
22:27571423 A G 1.656684 3.3666e-05
22:27575553 A G 0.133998 -2.9486e-04
22:27575927 G A 0.036632 5.8725e-05
22:27576391 G A 0.064883 1.3100e-04
22:27584680 A G 1.130625 -3.1420e-05
22:27587222 A G 0.573515 4.4680e-05
22:27588590 T C 0.030961 -7.3048e-05
22:27592968 G A 0.163209 4.9315e-05
22:27597405 T C 0.044025 -1.1399e-05
22:27600211 C T 0.084276 -1.0958e-04
22:27603358 C T 0.028160 6.3194e-05
22:27606044 T C 0.206053 2.7764e-05
22:27610637 C A 1.299888 -2.6344e-05
22:27614526 T C 0.028433 -1.1365e-04
22:27616270 G T 0.052747 7.9349e-05
22:27617895 T C 0.079852 -2.9434e-06
22:27621151 A G 1.609705 2.7962e-05
22:27621252 T C 0.033509 8.9541e-05
22:27621339 T C 0.191042 1.8862e-05
22:27621475 A G 0.024596 -1.2862e-04
22:27623489 C T 0.307389 1.8939e-04
22:27625321 A G 0.103225 7.0114e-05
22:27626877 A G 0.026803 -1.1872e-04
22:27626904 T C 0.250569 -7.8579e-06
22:27627392 G T 0.035314 -8.2658e-05
22:27627524 T A 0.114341 4.2150e-05
22:27627598 T C 0.284691 1.1731e-06
22:27628151 C G 1.164394 1.5884e-04
22:27632675 G T 0.030202 -3.8353e-06
22:27635263 A G 0.093010 4.8004e-05
22:27636646 G A 0.045379 8.9757e-05
22:27638420 A G 0.826106 -7.4802e-06
22:27638662 A G 0.251108 -5.5928e-08
22:27639562 T C 0.086184 -9.4465e-06
22:27640295 G A 0.175339 -3.2989e-05
22:27640814 C T 0.564044 1.9896e-05
22:27641045 A G 0.074633 -5.8931e-05
22:27641326 T C 0.098755 3.0952e-05
22:27642918 G A 0.177708 -3.3725e-06
22:27643302 G A 0.955001 -1.4166e-05
22:27644305 A G 0.129781 -4.4380e-05
22:27644841 T G 0.122634 -7.0374e-05
22:27644893 A G 0.106717 2.9600e-05
22:27644949 G A 1.479073 -6.0719e-05
22:27645258 T C 1.515094 4.0226e-05
22:27647289 G A 0.256619 3.7896e-05
22:27649024 A G 0.082192 -7.9467e-05
22:27650779 T C 0.760895 -3.1357e-04
22:27650800 T C 0.132881 9.1251e-05
22:27650865 T G 0.137305 2.8043e-05
22:27650978 T C 0.032656 -2.2848e-05
22:27653397 T C 1.668398 2.5553e-05
22:27657507 A G 1.393018 5.4916e-05
22:27657544 T C 0.260582 9.7594e-05
22:27659964 A G 1.274143 5.7879e-05
22:27660675 A G 1.096717 7.5381e-05
22:27662176 A G 0.995803 5.5184e-05
22:27662337 T C 0.129025 7.1841e-05
22:27662460 A C 0.056106 -1.1432e-05
22:27663643 C T 1.044973 -5.3526e-05
22:27664339 C T 0.209452 3.4272e-05
22:27665142 T C 0.375842 -4.1372e-05
22:27667235 T C 0.131128 -8.9423e-06
22:27668370 G A 0.997829 -5.4072e-04
22:27669030 T C 0.029523 -5.7261e-05
22:27671287 C G 0.074286 6.0072e-05
22:27673159 G A 0.336549 1.2611e-05
22:27673865 G A 0.080615 -2.4134e-05
22:27674832 G T 0.602217 1.0667e-06
22:27676577 C T 0.057995 2.9406e-06
22:27677747 C T 0.133082 -2.1520e-07
22:27681626 C T 0.126075 -2.0062e-05
22:27685544 G A 0.185232 1.1513e-05
22:27685669 G A 0.493241 -2.1158e-06
22:27687672 T C 0.054542 2.6790e-05
22:27690377 A G 0.316980 -2.4517e-04
22:27691026 G A 0.491157 -1.7267e-04
22:27693774 C T 0.047680 -7.6132e-06
22:27695057 T C 0.889950 -1.9532e-04
22:27696999 A C 0.102335 4.5594e-05
22:27699284 A G 0.028644 -6.5727e-05
22:27705687 C A 0.235194 5.1138e-05
22:27707003 T C 0.021133 1.8144e-05
22:27710703 A G 1.748636 -7.7106e-06
22:27712520 T C 0.294773 -1.1319e-04
22:27712781 G A 0.095328 1.8025e-05
22:27716786 T C 0.038394 -3.0663e-06
22:27717716 G A 0.468102 -1.6641e-05
22:27718775 A G 0.268803 4.6694e-05
22:27719834 T C 0.049180 -7.6362e-05
22:27723059 C T 0.156351 1.7062e-05
22:27726472 A G 0.035395 3.3778e-05
22:27727106 C A 0.236430 2.3853e-05
22:27729742 G A 0.850394 1.4073e-05
22:27735663 G C 0.045999 4.3568e-05
22:27740546 T C 0.194187 2.2075e-05
22:27741447 T G 0.145406 9.1008e-06
22:27746401 T C 0.076840 2.1525e-06
22:27747303 T C 0.479995 9.4686e-05
22:27749010 T C 0.057281 8.6233e-06
22:27751975 T A 0.266304 -2.0781e-05
22:27754587 G C 0.065931 -4.6425e-05
22:27756439 T C 0.685490 2.1868e-06
22:27762155 C T 1.199458 4.3892e-06
22:27762454 T C 0.053432 -1.2185e-06
22:27765630 A G 0.102605 1.8779e-05
22:27765755 A G 0.593820 -7.4282e-05
22:27778268 G A 0.058917 5.7325e-05
22:27779272 G T 0.595910 2.0707e-05
22:27781736 A C 0.332297 2.1700e-04
22:27782110 A G 0.133852 -1.1015e-05
22:27785102 C A 0.598186 -5.5573e-05
22:27785286 T G 0.169292 -3.8832e-05
22:27786506 T C 0.559091 1.1028e-04
22:27786950 T C 0.038267 5.5720e-05
22:27788426 A G 0.204934 -1.6312e-05
22:27788460 G T 0.027131 -1.6638e-05
22:27789634 T G 0.031724 -6.1291e-05
22:27790244 A G 0.422104 -2.7121e-05
22:27792426 G A 0.165903 -6.3490e-05
22:27792595 A G 0.103449 -1.3344e-04
22:27793283 A C 0.059410 1.3624e-05
22:27794842 A G 0.074811 8.1376e-05
22:27798655 A G 1.097970 -9.8673e-06
22:27807098 A C 0.278985 -5.3329e-05
22:27808478 T C 0.655730 -2.3538e-06
22:27813701 A G 0.292861 1.1554e-06
22:27814604 C T 1.571220 3.4966e-06
22:27815426 T C 0.034204 -1.2548e-05
22:27817516 G T 0.682890 5.6961e-06
22:27818235 A C 0.971226 1.5921e-05
22:27819250 G A 0.069018 7.2877e-05
22:27822897 T C 1.744608 5.1852e-06
22:27824063 C T 0.529872 1.1171e-05
22:27825443 T C 0.460965 2.7289e-05
22:27828634 C T 0.525549 -5.7491e-05
22:27829108 T C 0.098635 2.0575e-05
22:27829565 G A 1.060202 5.1377e-05
22:27830921 C T 0.028459 -1.2903e-05
22:27831342 A G 1.867044 -2.9682e-05
22:27831461 C T 1.836025 2.0029e-05
22:27831650 G A 0.727974 2.0562e-05
22:27831965 A C 0.034986 -3.8746e-05
22:27832985 G C 0.482475 1.1006e-04
22:27834500 G A 0.513631 -1.0728e-05
22:27835627 G A 0.045197 -1.2976e-05
22:27836922 C T 1.161366 -2.0185e-04
22:27837354 A G 0.132940 -2.1670e-05
22:27838849 A G 0.044879 1.5729e-06
22:27839161 G A 0.034470 -3.9676e-05
22:27839704 T C 1.312358 -4.1301e-05
22:27840037 T C 0.069066 -9.9062e-05
22:27844670 C G 0.147185 3.5890e-05
22:27847393 A G 0.028907 3.4410e-05
22:27847401 T C 0.077901 2.2515e-05
22:27848659 T C 0.039556 -1.0739e-04
22:27849147 C T 1.911420 1.9171e-04
22:27852183 C T 0.224671 1.5620e-05
22:27852307 G A 0.045441 2.6814e-05
22:27854724 C T 0.104215 1.8109e-04
22:27854979 C T 0.170555 1.4347e-05
22:27855335 A C 1.266820 2.8375e-05
22:27857717 A G 0.212843 8.4823e-06
22:27864471 A C 0.747318 5.6644e-05
22:27870265 G A 0.370077 4.7250e-04
22:27872277 C A 0.053630 1.7583e-04
22:27873024 G A 0.256989 5.0371e-05
22:27876939 C T 0.879576 5.4566e-05
22:27881885 T C 1.398319 -4.0581e-05
22:27883265 G A 0.718090 3.4369e-05
22:27890684 A G 0.300859 1.5131e-05
22:27894740 T G 1.882543 -3.4691e-06
22:27895208 A G 0.035856 4.9854e-05
22:27895825 C T 0.049728 -1.4355e-05
22:27896321 A G 0.666518 -7.3267e-05
22:27900025 G T 0.103036 1.6352e-05
22:27903116 T G 0.573447 -2.8676e-05
22:27913012 A G 0.240569 -1.2502e-06
22:27913178 G A 0.561022 1.3462e-05
22:27914576 A G 0.184661 6.4095e-05
22:27914942 A G 0.590639 -3.3551e-05
22:27918710 C T 0.203726 2.7977e-05
22:27923644 G A 0.067103 1.7791e-04
22:27924516 C T 0.632740 -3.8473e-05
22:27924906 C A 0.195550 4.2782e-05
22:27925288 A G 1.002412 -1.4199e-05
22:27927298 T C 1.860907 -1.1370e-04
22:27930742 A G 0.022328 -2.5241e-05
22:27934290 G A 0.484020 -2.5839e-05
22:27934709 A G 0.071231 1.3718e-05
22:27935424 T C 0.326812 8.2349e-06
22:27936580 G A 0.222847 2.2043e-05
22:27940770 A C 0.154069 2.3469e-05
22:27941726 C T 1.247252 -7.4623e-05
22:27944404 G T 0.072173 3.0521e-05
22:27945841 A G 0.852737 2.5250e-05
22:27946507 C T 0.076129 -1.0017e-04
22:27948878 T C 0.061653 2.5425e-05
22:27951176 A G 0.567159 -7.5365e-05
22:27953914 C T 0.992661 -1.1302e-04
22:27953924 A G 0.026748 5.1748e-05
22:27955471 A G 0.040397 1.0324e-04
22:27959841 T C 0.190328 5.5199e-05
22:27962192 G A 1.963901 -1.2287e-04
22:27964538 A G 0.403350 1.5664e-05
22:27965330 C T 0.062877 2.3280e-05
22:27967463 C T 0.466009 2.4579e-05
22:27967966 T C 0.038858 -7.3031e-05
22:27970444 T G 0.085461 -1.7283e-04
22:27972341 T C 0.277856 -1.0763e-05
22:27974819 C A 1.665600 -2.0114e-05
22:27975451 G A 0.573820 7.3905e-06
22:27977011 T C 0.314932 4.0085e-05
22:27977399 C T 0.101813 -8.9352e-05
22:27978888 G C 1.217439 1.0260e-05
22:27979102 G A 0.175397 -3.9203e-05
22:27980876 C T 1.270472 -2.4640e-05
22:27988228 A G 0.446940 3.1467e-05
22:27989777 C T 0.312430 2.5305e-06
22:27990415 A G 0.182827 2.6422e-05
22:27993597 C A 0.318866 2.0975e-05
22:27994183 A G 0.081689 5.1813e-05
22:28000527 A G 0.165193 -1.4404e-05
22:28004494 A G 0.348610 2.3750e-05
22:28005082 A G 0.531274 -3.1949e-05
22:28007741 C T 0.798036 1.1379e-05
22:28008858 G A 0.162823 -1.7302e-04
22:28012628 A G 0.435083 4.3580e-05
22:28016883 C A 1.682296 2.8501e-05
22:28019545 T C 0.021980 -5.0492e-06
22:28022728 G A 0.978111 2.1412e-05
22:28025519 G A 0.039939 -8.4119e-05
22:28029685 T G 0.173258 -4.9095e-05
22:28032457 T C 1.596728 -2.4043e-05
22:28034964 T G 0.083370 -3.8827e-05
22:28036418 G A 0.027319 -1.5739e-05
22:28038608 G A 0.245015 -1.3342e-05
22:28040054 A G 0.022847 8.0899e-05
22:28042040 A G 0.429507 -3.3257e-05
22:28045758 C A 1.916893 -1.3599e-04
22:28046516 T C 0.117704 1.1150e-05
22:28046561 T C 0.290177 -2.1569e-05
22:28050390 T C 0.528652 -1.2781e-06
22:28051433 T C 0.042883 1.1179e-04
22:28056207 A G 0.032870 3.1218e-05
22:28060034 A G 0.594943 -6.9248e-06
22:28062787 G A 0.076859 2.9357e-05
22:28063730 C A 0.315549 -9.8907e-05
22:28069802 A G 0.040802 4.0282e-05
22:28075256 G A 0.463175 3.0556e-06
22:28076058 C T 1.155942 -3.1780e-05
22:28077114 T C 0.572622 -4.8599e-05
22:28085792 A G 0.081809 -2.1495e-05
22:28090207 A G 0.140246 6.7409e-06
22:28094751 G A 0.045953 -1.4003e-05
22:28094845 G A 0.961700 3.9734e-05
22:28098436 A G 0.440020 -5.5863e-07
22:28099042 G T 0.044421 1.1591e-05
22:28100566 A G 0.028326 -1.1594e-04
22:28101389 A C 0.193285 1.3434e-05
22:28104977 A G 0.918558 2.4550e-05
22:28107388 G C 0.093335 -3.5921e-05
22:28107887 T C 0.048988 5.0594e-05
22:28115498 T C 0.063484 -1.1522e-04
22:28118805 G A 0.180636 6.3015e-05
22:28120153 C G 0.100820 1.6426e-05
22:28126797 A C 0.055963 1.7841e-05
22:28127045 C G 0.193203 -4.4926e-05
22:28129120 A G 0.109794 8.3468e-06
22:28129239 A C 0.870615 8.4943e-06
22:28129613 T C 0.033830 1.4487e-05
22:28130044 T G 0.369321 2.8467e-05
22:28130130 C T 0.525344 7.7747e-05
22:28130401 T G 0.022490 -1.2803e-05
22:28136977 A C 0.706733 4.8805e-05
22:28138006 A G 1.072552 1.4916e-05
22:28141301 G A 0.479482 -7.6114e-05
22:28145214 A G 0.088317 4.1175e-05
22:28145327 A G 0.060209 -8.5025e-05
22:28146277 G A 1.947636 -1.7237e-05
22:28146735 A G 0.049868 -8.4225e-05
22:28149160 C A 0.773969 -3.9344e-06
22:28149774 T C 0.189659 2.7908e-07
22:28150109 G A 1.345150 -1.1929e-05
22:28150815 A G 0.256155 -1.3946e-05
22:28151673 G A 1.289339 4.4498e-06
22:28151825 A G 0.563576 2.9417e-05
22:28153859 A C 0.041805 5.1654e-05
22:28155404 T C 0.137935 -7.1687e-06
22:28156788 G A 0.192408 -1.5816e-05
22:28158414 T C 0.088388 2.7437e-05
22:28159534 G T 0.187179 -4.3875e-06
22:28161703 G A 0.289164 -7.3647e-06
22:28163346 A G 0.454542 1.6446e-06
22:28165101 G T 0.150454 -2.4962e-05
22:28165334 G A 0.734462 -5.3090e-06
22:28166402 G C 0.712222 3.9634e-05
22:28168252 T C 0.204190 -2.1714e-04
22:28169521 A C 1.611587 -1.0685e-05
22:28170166 C A 0.213308 -1.9658e-04
22:28170217 T C 0.549434 -1.4940e-05
22:28171510 T C 0.078158 2.2162e-05
22:28172577 G T 1.011419 -1.2310e-05
22:28173570 G A 0.363518 -4.3366e-05
22:28175162 T C 0.674918 1.0246e-05
22:28175232 C T 0.030432 -8.4819e-06
22:28178514 T C 0.052692 6.5368e-06
22:28179823 C T 1.506464 -1.2097e-05
22:28181436 C A 1.430864 1.6590e-06
22:28182510 A G 0.031425 1.6312e-05
22:28182536 A G 0.024463 -7.7842e-05
22:28183653 T G 0.052429 -3.2282e-05
22:28185452 G T 0.514721 3.5566e-05
22:28187396 G A 0.462523 -8.3106e-06
22:28187773 C T 0.068138 1.0949e-05
22:28198191 G T 0.092559 2.5179e-05
22:28200176 G A 0.661867 5.3008e-05
22:28203750 A G 0.770837 6.7009e-05
22:28204797 C T 0.622672 4.0901e-05
22:28206912 C A 0.500664 4.7997e-05
22:28209867 A G 0.033090 5.7003e-06
22:28214686 T C 0.145351 2.3765e-05
22:28270372 G T 0.430124 6.8092e-05
22:28281348 A G 0.118353 5.3061e-05
22:28284424 A G 0.062708 9.8549e-05
22:28284485 C T 0.172307 3.9289e-05
22:28288310 T C 0.029348 -5.5499e-05
22:28299705 G A 0.054853 4.0324e-05
22:28311543 C T 0.070348 -1.1240e-05
22:28314241 T G 0.024827 -4.8788e-05
22:28318032 G A 0.106370 1.0980e-04
22:28333183 T C 0.077781 5.4743e-05
22:28335603 T C 0.024109 7.0551e-06
22:28336162 G A 0.264620 -2.0067e-04
22:28341895 T C 0.029403 3.6385e-05
22:28350807 G A 0.029802 -7.2282e-05
22:28359835 A G 0.073133 -6.4804e-05
22:28368266 C T 0.333553 -1.0220e-05
22:28377908 T G 0.039189 2.9995e-06
22:28378384 C G 0.098103 2.5245e-04
22:28378472 G A 0.315000 2.2014e-04
22:28378688 G C 0.124533 -6.8586e-05
22:28378998 A G 0.063996 6.9037e-06
22:28389453 C T 0.240741 -3.6395e-05
22:28394985 T C 0.063984 1.4902e-05
22:28397709 A G 0.032149 3.1067e-05
22:28404167 C T 0.124974 -5.7826e-05
22:28406222 C T 0.108480 5.7566e-05
22:28412908 G T 0.473984 7.0055e-07
22:28415655 A G 0.102722 -4.9407e-05
22:28422777 T C 0.084558 5.9695e-05
22:28426321 T C 0.065477 2.5395e-05
22:28427973 C G 0.024135 -1.4644e-05
22:28459871 T C 0.053545 -7.1458e-05
22:28469630 G A 1.016411 1.3208e-05
22:28472305 G A 0.167945 -1.0174e-04
22:28475531 C T 0.124900 -1.1801e-04
22:28477048 A G 0.105467 -6.2065e-06
22:28497917 A C 0.043269 3.0673e-05
22:28498525 T C 0.026232 3.5634e-05
22:28501414 T C 0.031633 2.1421e-05
22:28504258 G A 0.166845 -8.3713e-05
22:28508895 G A 0.120161 -1.6891e-05
22:28517782 A G 0.042464 -4.7617e-05
22:28535417 A T 0.031257 -5.0110e-05
22:28537490 A G 0.069709 -1.2501e-04
22:28541025 A C 0.139418 -9.4061e-05
22:28541075 G T 1.877382 5.8157e-05
22:28559120 C G 0.258086 6.3762e-05
22:28570450 T C 0.029919 -8.6154e-05
22:28605145 G A 0.039666 -1.1611e-05
22:28619883 A C 1.879703 8.9390e-06
22:28620687 A G 0.135578 9.2402e-06
22:28620907 G A 0.549577 1.1770e-04
22:28621434 T C 0.063633 6.2040e-05
22:28634976 C T 0.334459 2.0908e-05
22:28637160 A G 0.110216 -1.5662e-04
22:28645300 T C 0.409682 7.0983e-05
22:28672798 T C 0.046544 1.1316e-05
22:28686251 A C 0.175809 -7.0326e-05
22:28694210 T C 0.113832 9.1771e-06
22:28714300 C A 0.029585 2.5616e-05
22:28740064 C T 0.022143 3.0325e-05
22:28740583 T C 0.536227 -1.5691e-05
22:28742156 T C 0.028004 -1.8011e-05
22:28747598 T C 0.132943 4.1062e-05
22:28757950 T C 0.215703 8.1881e-06
22:28768332 C T 0.052159 -4.5040e-05
22:28769172 T C 0.049585 1.9758e-06
22:28780604 A G 0.024220 -4.5517e-05
22:28794069 G A 0.072659 -5.4557e-05
22:28795304 C T 1.864912 -1.0162e-04
22:28798404 G C 0.119155 -2.6975e-05
22:28800401 A G 0.080680 5.7873e-05
22:28819454 T C 0.041546 -6.4104e-05
22:28831248 C T 0.057206 2.9819e-05
22:28833502 A C 1.034090 1.1966e-04
22:28836928 A G 0.108525 -1.6798e-04
22:28841049 G T 0.060332 3.8689e-05
22:28847006 C T 0.140522 9.3138e-06
22:28847723 G A 0.039971 -2.9290e-05
22:28849749 A G 1.457054 1.4329e-05
22:28861979 T C 0.074344 5.4911e-05
22:28895670 C T 0.075756 -7.8835e-05
22:28910521 A G 0.111923 1.1098e-05
22:28915176 G A 0.072633 -1.5281e-05
22:28919200 A G 0.174699 -9.9489e-05
22:28962094 T C 0.027485 3.7570e-05
22:28972465 A G 0.073526 5.4642e-05
22:28982943 A C 0.340437 -1.3349e-04
22:28988787 C T 0.174703 -8.7721e-05
22:28995694 G A 0.085698 -6.4495e-06
22:28997273 T C 0.039722 3.9161e-05
22:29004570 A G 0.043889 5.8095e-06
22:29039167 T G 0.069154 -6.6868e-05
22:29042079 G A 0.234635 -5.0501e-05
22:29053288 C T 0.102738 9.9046e-05
22:29088123 C T 1.247122 1.5266e-04
22:29105415 C G 1.347166 9.1260e-05
22:29105527 C A 0.072818 -1.9926e-05
22:29106733 C T 0.318084 -2.0468e-05
22:29108695 A G 0.023593 -9.0578e-05
22:29130012 C T 1.399984 8.1531e-05
22:29153547 T C 0.851491 9.9188e-06
22:29160437 A G 0.198082 4.1229e-07
22:29161512 T C 0.020987 -1.3908e-04
22:29182169 T C 0.022071 6.8993e-05
22:29182703 G C 0.086256 2.9586e-05
22:29196757 C G 0.593687 9.0864e-05
22:29199790 T G 0.109804 -3.6199e-06
22:29203964 A G 0.258810 5.3617e-04
22:29206886 A G 0.030650 1.3739e-04
22:29207915 A G 0.595349 1.0408e-04
22:29231383 G A 0.041604 -2.5154e-05
22:29236402 C T 0.068865 -1.8896e-04
22:29245231 G T 0.462163 1.1772e-04
22:29247097 G A 0.258394 7.7550e-04
22:29258551 G T 0.438180 1.0753e-04
22:29261685 A G 0.022938 -1.6774e-04
22:29277895 C T 0.057632 -5.5803e-06
22:29297365 T C 1.406449 -1.1607e-04
22:29299100 T C 0.062377 1.5902e-05
22:29299301 G T 1.935552 -2.5381e-06
22:29302025 C T 0.114435 2.7193e-05
22:29314190 A C 0.139162 6.8279e-06
22:29318724 T C 1.096194 -4.4139e-05
22:29321008 G A 1.794657 2.7665e-06
22:29342963 G A 0.033808 2.7928e-05
22:29351381 A G 0.048170 -9.6943e-06
22:29375026 T C 0.608893 -3.7818e-04
22:29378610 C T 0.665574 5.1946e-04
22:29379891 C T 0.032360 -2.2502e-04
22:29382372 T C 0.117126 3.4547e-04
22:29383927 C T 0.039319 -5.1295e-05
22:29406609 A G 0.046680 1.4684e-05
22:29413019 T C 0.032587 -1.7690e-04
22:29422227 T C 0.032217 -1.9099e-04
22:29422855 T C 0.046645 1.7366e-05
22:29424920 A G 0.163505 8.5592e-06
22:29428897 A G 0.048995 -5.0967e-06
22:29430848 T C 0.038569 4.9284e-05
22:29447431 C T 0.020120 9.9000e-07
22:29451671 G A 0.894877 -2.6460e-03
22:29453027 G A 1.037229 -8.2915e-05
22:29456671 A G 0.020013 3.8167e-05
22:29456699 G A 0.067090 3.0798e-05
22:29457622 A G 0.973132 -7.7387e-05
22:29459732 G A 0.501920 1.5058e-04
22:29465677 T C 1.059537 3.7339e-06
22:29478760 C T 1.301157 2.4765e-05
22:29484928 A G 0.061647 1.1078e-04
22:29489591 T A 0.060663 -1.1521e-04
22:29490148 C T 0.054496 -3.1969e-05
22:29491264 T C 0.134588 1.9942e-05
22:29493764 T C 0.081228 4.5604e-05
22:29498137 G A 0.070011 9.9394e-05
22:29498556 G A 0.061851 -4.2923e-05
22:29513729 A G 0.825898 -6.0461e-06
22:29523053 A G 1.926532 -3.5149e-05
22:29523124 G T 0.035956 -6.1089e-05
22:29523204 G C 1.918425 -2.5378e-05
22:29525126 T C 1.330729 -3.7360e-05
22:29531712 G T 0.063714 5.1171e-05
22:29533572 G C 0.341226 2.1564e-04
22:29536549 A G 0.058148 -7.0174e-06
22:29543658 A G 0.096243 7.9720e-05
22:29544839 T C 0.217017 -5.1509e-05
22:29548262 G A 1.877177 -4.4352e-05
22:29552276 G T 0.081731 -1.6039e-05
22:29553253 C G 0.040848 -4.2620e-06
22:29554183 A C 1.820757 -7.0359e-05
22:29554491 A G 0.087778 6.4700e-05
22:29556745 G C 0.159902 1.1849e-04
22:29568762 A G 0.162882 -1.4195e-04
22:29594050 T C 0.107389 1.1769e-04
22:29597315 T C 0.029751 2.8724e-05
22:29598422 T C 1.756283 -5.5229e-05
22:29599170 G T 0.057713 1.0716e-04
22:29606907 T C 0.042266 4.1364e-06
22:29611968 T C 0.050965 5.6036e-05
22:29614678 A G 1.275613 -3.1588e-05
22:29620176 A G 0.126682 -5.3003e-05
22:29621128 G C 0.240653 -5.9792e-06
22:29621477 T C 1.925870 -2.9669e-05
22:29625946 C T 0.047323 1.3862e-04
22:29626515 A G 0.160791 3.0611e-04
22:29628741 T C 0.825544 1.3753e-04
22:29629013 C G 0.139106 7.6875e-06
22:29630269 T C 0.042500 -5.4891e-05
22:29636985 T C 0.215421 -8.1398e-05
22:29640845 A G 0.031610 3.4954e-05
22:29642012 G A 0.112793 -5.1010e-05
22:29642365 A G 0.542897 -7.0869e-05
22:29646439 C A 1.226089 3.3983e-04
22:29654004 T C 1.278307 -1.3715e-05
22:29656431 T C 0.022788 -3.0140e-05
22:29664423 A G 0.671822 2.4928e-05
22:29669648 C G 0.327272 -3.2050e-04
22:29685163 G A 0.037440 7.7092e-05
22:29685831 C T 0.037836 2.2364e-06
22:29688460 G C 0.024087 -1.0670e-05
22:29692497 T G 1.715224 -8.4770e-05
22:29693990 G A 0.331210 1.3679e-04
22:29702135 T C 0.071916 7.0172e-05
22:29710325 C T 1.263026 1.0291e-04
22:29716768 T C 0.073412 7.8775e-05
22:29720083 T C 0.068054 -9.6993e-06
22:29728483 G C 0.039209 6.3988e-05
22:29733510 T C 0.159740 -1.8548e-05
22:29737071 T C 0.047047 5.4878e-06
22:29746253 C T 0.731911 3.8986e-05
22:29762240 A G 0.556065 3.7810e-05
22:29772423 G A 0.020669 5.5201e-06
22:29773869 G A 1.134183 4.3791e-05
22:29775023 A C 1.547120 -1.2569e-05
22:29779884 C T 1.889287 1.2007e-04
22:29793641 G A 0.246262 -2.9179e-05
22:29794489 G A 0.093160 1.0554e-05
22:29797743 T C 0.059650 2.5376e-04
22:29802592 G A 0.487635 4.7560e-05
22:29808864 T C 0.177815 2.9323e-06
22:29819739 A T 0.391123 -3.1304e-06
22:29823768 G A 0.732767 2.5789e-05
22:29823860 T C 0.052085 -4.2905e-05
22:29834766 G A 0.335390 7.6101e-05
22:29835060 C T 0.394073 -1.7158e-05
22:29837537 C T 0.847093 -6.2749e-05
22:29847722 A C 0.389623 -2.0412e-05
22:29850959 A G 0.088414 -1.0129e-05
22:29852594 T C 0.038115 -3.0895e-05
22:29870085 C A 0.158497 -7.4517e-07
22:29874180 A G 0.103348 -6.8006e-06
22:29875772 C T 0.207131 -1.1392e-05
22:29877367 A G 0.213866 -2.3803e-05
22:29880261 A G 0.036229 -9.3775e-05
22:29886043 C A 0.315075 3.8278e-05
22:29886413 G A 1.554271 6.1907e-06
22:29891925 T C 0.479719 1.3335e-05
22:29898728 G A 0.022389 -5.7543e-05
22:29913033 C T 0.030030 4.4173e-05
22:29913272 T C 1.036288 2.9801e-05
22:29927967 G C 0.045837 -1.0124e-05
22:29929627 A G 0.453126 4.4420e-05
22:29929723 C T 1.030465 2.6495e-05
22:29946238 C T 0.105906 -1.0662e-04
22:29950725 C A 0.195436 3.7265e-05
22:29955623 G A 0.070871 -3.0401e-05
22:29957570 A G 0.571775 -6.8693e-06
22:29961986 T G 0.296681 5.5443e-06
22:29974879 A G 0.964550 -2.4648e-05
22:29977229 A G 0.097558 -6.2683e-05
22:29981134 C T 0.575079 -2.0888e-06
22:29985049 G C 0.071575 -7.8819e-05
22:29986237 G A 1.741723 1.7806e-05
22:30021848 T C 0.020140 -1.0989e-05
22:30038152 C A 0.358127 1.1509e-04
22:30048182 A G 1.360684 2.8947e-05
22:30057574 G A 0.963534 5.8022e-05
22:30066568 G C 0.768237 1.2821e-04
22:30075052 C T 0.744134 6.5522e-05
22:30088671 C T 0.376478 1.1503e-04
22:30089766 G A 0.035398 -1.1187e-04
22:30093246 C T 0.045025 -1.3591e-04
22:30094065 A G 0.256074 -3.8621e-05
22:30094366 A G 0.071631 5.1697e-04
22:30099958 A G 0.293325 -3.1452e-05
22:30108486 A G 0.204564 1.8668e-05
22:30111624 T C 0.403716 9.5854e-07
22:30112364 C T 0.849095 7.0753e-05
22:30121285 A G 0.505795 1.1867e-05
22:30133430 A T 1.163248 -1.0822e-06
22:30143240 T C 0.461942 4.7083e-05
22:30145591 T C 1.014177 -7.4688e-06
22:30145620 C T 0.021727 -9.5324e-05
22:30151687 C T 1.181911 3.3632e-07
22:30175163 T C 0.021610 -7.2284e-07
22:30186139 T C 1.476324 2.6079e-05
22:30189642 T C 0.052886 3.1184e-05
22:30192483 C T 0.052474 -7.7835e-05
22:30197031 C T 0.021649 -6.8647e-05
22:30198025 T C 0.075107 8.2507e-06
22:30199926 T C 0.318846 6.6936e-05
22:30202774 C G 0.895341 1.3418e-05
22:30220834 T C 0.091430 1.6985e-05
22:30221120 T C 0.187393 -8.1391e-05
22:30222678 T C 0.092757 1.9924e-05
22:30223584 G A 0.038579 -2.2335e-05
22:30261219 G A 0.822224 1.3960e-05
22:30269378 A G 0.169629 1.3169e-05
22:30312091 G A 0.044207 -2.2657e-05
22:30315173 T C 0.050523 -8.7210e-05
22:30317477 A G 0.025882 -1.4416e-05
22:30322082 A C 0.206878 2.1183e-04
22:30337586 C T 1.505042 9.1605e-06
22:30345581 C T 0.038959 -4.7942e-05
22:30360781 T C 0.048430 1.2076e-04
22:30365075 A C 0.171635 2.0132e-05
22:30367854 T C 0.064441 3.2344e-05
22:30378703 T C 0.043944 -2.0673e-05
22:30381905 T G 0.111443 1.4959e-04
22:30398078 C T 0.327061 4.0952e-05
22:30400861 G A 0.160295 -8.1474e-05
22:30407652 C T 1.222594 -1.8729e-05
22:30411462 C T 0.045424 -4.9497e-05
22:30415983 T C 0.024473 6.7592e-05
22:30422414 T C 0.050660 -8.1938e-05
22:30423460 T C 0.718554 -6.5561e-05
22:30424015 G A 0.023223 -7.3000e-05
22:30427564 A G 0.185988 -1.0366e-04
22:30434123 T C 0.325406 5.1678e-05
22:30473712 T C 0.041309 -4.0372e-05
22:30489945 A G 0.024768 9.4863e-05
22:30494371 A G 0.886146 -7.8501e-05
22:30500234 G A 0.115276 -1.8829e-05
22:30516469 G C 0.026820 -1.3007e-05
22:30557267 A G 0.056090 -9.5911e-06
22:30567958 A G 0.319950 6.9110e-05
22:30579463 T C 0.169993 -1.6904e-06
22:30580501 G T 0.135857 6.4218e-04
22:30585621 G A 0.099823 -3.0336e-05
22:30586761 C T 0.044814 3.4310e-04
22:30590015 G A 0.796293 1.5156e-05
22:30590222 A G 0.553547 -1.1713e-05
22:30592069 C T 1.815294 8.4530e-05
22:30592487 G C 1.115757 6.6314e-05
22:30592808 A C 0.044376 8.4817e-05
22:30595806 A G 0.048530 3.8398e-05
22:30598516 G T 0.230604 -7.6629e-05
22:30598552 G C 0.589461 7.3942e-06
22:30600648 C T 0.064993 2.8532e-05
22:30602105 T C 0.045197 6.0982e-05
22:30605601 G A 0.719301 -7.1379e-06
22:30606564 A G 0.220877 1.4432e-04
22:30610546 C T 1.122644 1.7011e-05
22:30611088 G T 0.657807 -1.6310e-05
22:30614437 A G 0.119548 -1.6148e-05
22:30617585 C T 0.091173 6.7358e-05
22:30621613 A C 0.150486 -2.2800e-06
22:30627391 T C 0.155179 6.4146e-06
22:30636706 T C 0.478521 -2.7332e-05
22:30650983 A G 0.020328 -7.7854e-06
22:30653162 C T 0.517224 -4.4126e-05
22:30654782 T G 0.049365 -1.0396e-04
22:30655692 A G 0.344355 1.1244e-04
22:30657508 C T 1.963255 -3.9466e-06
22:30658082 C T 0.172093 9.6026e-06
22:30661184 C T 0.386728 8.4315e-05
22:30669883 A G 1.078781 6.8751e-05
22:30669993 T C 1.524754 1.4363e-05
22:30682767 C T 0.045616 2.0042e-05
22:30688659 T C 0.254230 5.5221e-05
22:30691307 A G 0.845875 1.5122e-06
22:30702551 T C 0.049365 -6.6357e-05
22:30709191 T C 0.217167 8.7435e-05
22:30714123 C A 0.033697 1.0931e-04
22:30737771 T G 0.144907 2.8878e-06
22:30738587 C T 0.996826 5.3696e-05
22:30751627 A G 0.259657 4.8632e-05
22:30754366 C T 0.117516 -2.7029e-05
22:30757295 G A 1.596560 1.0440e-04
22:30762035 G A 0.054882 -5.2478e-07
22:30762139 T C 0.185479 -4.0123e-05
22:30762178 A G 0.046022 4.5007e-05
22:30769997 A G 0.027319 -8.8529e-05
22:30771554 G T 1.890774 2.2062e-05
22:30775120 T C 0.059936 -1.8359e-05
22:30776095 T C 0.482251 1.2500e-04
22:30776106 C G 0.043181 -3.8337e-05
22:30789075 C A 0.165485 -2.4954e-05
22:30793137 A G 0.600201 2.2600e-05
22:30795215 G A 1.428456 1.6822e-04
22:30811112 A G 0.332852 -1.2775e-05
22:30823250 A G 0.040465 1.8992e-05
22:30825532 G A 0.529048 -1.0096e-05
22:30828058 A G 0.073588 -2.2697e-05
22:30829572 G A 1.352404 5.6687e-05
22:30830773 C T 0.069381 -3.1494e-05
22:30842264 T C 0.047034 2.5086e-05
22:30843713 A G 0.267161 1.7441e-04
22:30846783 A G 0.043113 -4.2332e-05
22:30847313 G A 1.178195 -1.9248e-05
22:30851610 A G 0.117954 3.6575e-05
22:30854547 C A 0.564777 -1.2669e-05
22:30855697 T C 0.560272 -1.7195e-05
22:30856121 A G 0.074743 -4.3727e-05
22:30857373 C A 1.191733 -2.2641e-05
22:30860830 T C 0.419715 -1.9976e-05
22:30861915 C T 0.256668 2.2597e-05
22:30866053 A G 0.031568 2.0809e-05
22:30868349 G T 0.038400 -7.5605e-05
22:30869336 A G 0.097561 6.0319e-06
22:30870249 C A 0.179957 -8.6784e-05
22:30877707 C T 1.845109 -1.1259e-05
22:30881651 G A 0.593177 2.9198e-05
22:30883002 A C 0.122060 -2.8900e-05
22:30887555 T C 0.039741 6.2919e-05
22:30888492 G C 0.032503 2.7379e-05
22:30888527 T C 0.469644 5.5476e-05
22:30889350 T C 0.179224 1.4326e-05
22:30889646 G A 0.030754 -9.7953e-06
22:30892078 C T 0.280813 4.3926e-06
22:30902688 C T 0.135546 -1.4776e-05
22:30909309 T C 0.111060 -5.9653e-06
22:30911996 T C 0.503455 6.9493e-05
22:30920120 A C 0.039524 6.0461e-05
22:30927957 C G 0.034278 3.2495e-05
22:30927975 T C 1.593622 -2.8370e-05
22:30928956 A G 0.113747 -7.7767e-05
22:30934816 C T 1.491076 -1.7298e-06
22:30934885 T C 0.032529 4.1335e-05
22:30935074 A C 0.967971 -9.8790e-05
22:30936227 A G 1.458660 -9.1997e-06
22:30949820 G A 0.847057 -1.7147e-05
22:30953280 T C 0.033788 4.7981e-05
22:30953295 T C 0.614609 -2.1503e-04
22:30956419 T C 0.098255 3.0299e-06
22:30957832 G A 0.040932 2.8598e-06
22:30958789 T C 0.035830 -1.2861e-05
22:30965757 C T 0.778461 -2.2750e-05
22:30968752 T G 0.024512 7.0187e-05
22:30973965 C G 0.183869 -6.3365e-05
22:30975053 G C 0.038689 -4.4908e-06
22:30975861 T C 0.023756 -4.6182e-05
22:30977353 A T 0.087892 -7.6241e-06
22:30980914 T C 0.075538 1.1088e-05
22:30980922 T G 0.048518 -1.9366e-04
22:30986172 G A 1.731661 1.8734e-05
22:30986350 C T 0.533436 9.7367e-06
22:30986565 G A 0.329642 9.5592e-05
22:30990141 G A 0.045051 -4.8260e-05
22:30991124 T C 0.130531 -6.7014e-04
22:30992651 G A 1.198666 5.5279e-06
22:30993836 A C 0.022840 -2.4223e-05
22:30996992 G C 0.135202 2.8187e-05
22:31002208 T C 0.182674 3.2064e-05
22:31004188 C G 0.189227 -1.0507e-04
22:31008867 C T 0.036787 4.2231e-07
22:31009752 C T 0.035307 -3.0919e-05
22:31018975 C T 0.090378 6.4433e-05
22:31019044 A G 0.053730 -7.3828e-07
22:31022301 A G 0.239965 2.1725e-05
22:31024094 T C 0.438167 9.2972e-05
22:31024934 T C 0.096512 -5.6101e-05
22:31030781 T C 1.096123 -4.6300e-06
22:31032213 T C 0.028345 5.6068e-06
22:31032881 A G 0.042831 -7.2811e-05
22:31032920 G A 1.161557 -1.6796e-05
22:31032952 G T 0.020004 5.5298e-05
22:31039919 C G 1.188409 -2.2716e-05
22:31042592 A G 0.083065 5.2743e-05
22:31043949 G A 0.194989 1.0755e-05
22:31047681 A G 0.054418 -2.0887e-05
22:31049070 A C 0.214697 -6.5700e-06
22:31052375 G A 1.435509 -4.7408e-05
22:31062030 C T 0.277139 1.4585e-04
22:31063059 A G 0.022431 -1.5286e-05
22:31063419 C T 0.034596 -2.7938e-05
22:31063832 A G 0.362151 -3.7218e-05
22:31064305 C G 0.083351 -1.7268e-04
22:31066406 C T 1.091975 -2.7625e-05
22:31067427 A G 0.050410 -9.7057e-05
22:31068814 T C 0.195982 -5.9166e-06
22:31068865 C T 0.026099 -3.4081e-05
22:31077232 G T 0.031666 7.9124e-05
22:31080170 C T 0.032324 -8.9468e-06
22:31083251 C T 0.193891 1.3017e-04
22:31091139 G A 0.580727 2.3385e-06
22:31091305 T C 0.026226 4.6736e-05
22:31114086 G T 1.645155 2.9378e-05
22:31114911 C A 0.047381 -9.3483e-06
22:31116693 A G 0.175764 1.9833e-06
22:31137512 A G 0.074139 2.3184e-05
22:31139653 A G 0.528850 3.9419e-05
22:31143110 G C 0.149094 5.7315e-05
22:31148104 A G 0.070887 -3.7872e-05
22:31151319 C A 1.298126 1.8598e-05
22:31154422 G A 0.028696 -5.7041e-05
22:31166050 G A 0.037651 -1.3057e-04
22:31168315 A G 0.319109 -7.6434e-05
22:31170608 T C 0.064292 1.2641e-06
22:31171120 C A 1.466798 2.0236e-05
22:31179135 C T 0.149029 -9.0571e-06
22:31194038 G A 0.430088 1.6987e-05
22:31214382 G A 0.809101 -2.0939e-05
22:31216506 C T 0.831266 -1.9850e-05
22:31227728 T C 0.235307 8.3833e-07
22:31233648 C G 1.886743 -1.0165e-05
22:31233875 A G 0.109450 -3.0239e-05
22:31249202 G A 0.129097 6.8733e-06
22:31254006 A G 0.063536 -2.7184e-04
22:31254036 T C 0.286775 5.8572e-05
22:31255176 T G 0.194187 6.9136e-05
22:31257689 T C 0.220000 2.7312e-05
22:31259530 T C 0.538668 -3.5448e-05
22:31261107 A G 0.686567 -2.2050e-05
22:31261888 A G 0.060420 3.3854e-05
22:31266830 C T 1.220176 8.2848e-06
22:31268129 A G 1.491527 4.0603e-05
22:31270522 A G 0.160272 8.3571e-06
22:31270538 G T 0.055655 -8.4155e-06
22:31270729 G C 0.062208 -5.9134e-05
22:31272930 T C 0.470537 2.7477e-05
22:31285680 A G 1.033931 1.3444e-05
22:31286928 A G 0.064889 1.5860e-05
22:31303401 A G 0.035015 -5.8314e-05
22:31305842 A G 0.288960 5.3324e-05
22:31317710 A G 0.142216 1.0855e-04
22:31319187 C T 0.092884 2.4720e-04
22:31333631 C T 0.631815 4.8571e-06
22:31347091 A G 0.073471 2.6999e-05
22:31352456 A G 0.022399 2.8955e-05
22:31353354 G T 0.024918 -7.8083e-06
22:31363699 A G 0.049361 8.0896e-06
22:31366232 T G 0.070877 9.3615e-06
22:31366675 T G 1.784339 -7.7460e-06
22:31370043 G A 0.035577 2.5432e-05
22:31378447 A G 1.448258 -2.4585e-05
22:31381741 T C 0.030916 -1.7863e-04
22:31402043 A G 0.354923 -3.5089e-05
22:31416473 A G 0.136841 -7.2496e-05
22:31419033 A G 1.351226 -4.2135e-05
22:31435650 T C 0.048433 2.5034e-05
22:31436507 G A 0.385491 2.6375e-06
22:31436608 T C 0.981739 -1.3916e-05
22:31438931 A G 1.200269 3.2043e-06
22:31440703 C A 0.214593 -1.3152e-05
22:31442308 A G 1.199039 -1.6255e-05
22:31444875 G A 1.654317 -4.9704e-05
22:31446921 C A 0.286246 -2.5162e-05
22:31451194 T C 0.073688 9.5726e-06
22:31465217 T C 0.336564 -1.9966e-05
22:31477361 C G 0.901092 -3.4298e-06
22:31477791 G A 0.114705 -2.2091e-05
22:31486607 A C 0.091011 4.9289e-06
22:31491295 C G 1.322277 -2.4631e-05
22:31491332 T C 0.352158 -2.4573e-05
22:31494813 C G 0.021172 5.4953e-06
22:31496200 T C 0.053617 3.9930e-07
22:31503560 T C 1.061650 -2.8808e-06
22:31507049 G A 1.815258 -1.4640e-05
22:31507866 G A 0.121511 1.1420e-05
22:31514348 G A 0.224051 -1.8559e-05
22:31514477 C T 0.969380 -2.6679e-06
22:31521404 A G 0.627693 -3.4494e-05
22:31521595 A C 0.048845 1.6799e-05
22:31521850 C A 1.574956 -4.3145e-05
22:31522064 A G 0.748071 -5.9167e-06
22:31526811 C T 1.567643 -5.5687e-05
22:31529463 A C 0.754579 3.6230e-06
22:31530730 T C 0.303543 -1.3481e-05
22:31532567 T C 0.077294 -4.7695e-06
22:31532960 T C 0.520739 -2.1428e-06
22:31533796 C G 0.120979 -6.8633e-05
22:31533967 A G 1.152745 -1.4341e-05
22:31535872 C G 0.127542 -1.1401e-04
22:31535995 G C 0.104851 8.5700e-05
22:31536133 C A 1.507567 3.3551e-05
22:31538002 T C 0.101771 6.5659e-05
22:31543260 A G 0.449400 -1.7694e-06
22:31545391 G T 0.845376 1.3948e-04
22:31551160 T C 1.494575 4.1979e-05
22:31552702 G A 1.127941 3.9819e-05
22:31555512 T C 0.037524 -1.6947e-05
22:31575749 A G 0.042078 1.8102e-05
22:31588870 A G 0.023924 -4.1418e-05
22:31603465 G T 0.066736 -3.8892e-05
22:31613555 A G 0.144709 2.7547e-05
22:31615890 A G 0.030562 -9.1112e-06
22:31621792 A G 0.215839 1.0403e-06
22:31630896 T G 0.262393 1.1117e-05
22:31653885 T C 0.020510 -5.4495e-05
22:31659495 C T 0.127393 -1.7360e-06
22:31660458 T C 0.083932 1.5003e-06
22:31663066 C T 0.124371 1.2509e-05
22:31681368 C T 0.087350 8.6121e-06
22:31687313 G A 1.844457 -2.4608e-05
22:31688249 C T 0.043065 -1.4013e-05
22:31688583 T G 0.121936 -3.8233e-05
22:31729557 C A 0.082783 -6.3729e-05
22:31741067 A G 0.582499 -3.9075e-05
22:31748126 T C 0.041906 -1.0231e-05
22:31784399 A G 0.089012 9.1982e-06
22:31793048 C T 0.033610 -9.0885e-06
22:31811876 C G 0.717986 -1.5994e-05
22:31838469 A G 0.027975 4.4099e-05
22:31850607 G A 0.102355 3.2307e-05
22:31859181 G A 0.085681 2.1670e-05
22:31863125 C T 0.166789 -3.4147e-05
22:31892121 C G 0.914195 3.6100e-05
22:31914990 G A 0.084377 -7.9886e-06
22:31925073 A G 1.478810 9.6306e-06
22:31930567 T C 0.484467 -1.1573e-05
22:31946282 C T 0.099512 -5.1771e-06
22:31971258 C T 1.901433 -3.4781e-06
22:31971282 C T 0.131132 -1.8150e-06
22:31971351 T C 0.038167 7.2680e-06
22:31976299 C T 0.130577 4.3526e-06
22:31981916 T C 0.192291 -7.0339e-05
22:31999127 A G 1.107207 7.6057e-05
22:31999476 T C 0.588267 7.2781e-05
22:32000872 A G 0.074558 -3.6893e-05
22:32005929 A G 0.069180 2.6653e-05
22:32007153 A G 0.097334 3.7225e-06
22:32013381 T C 0.130210 4.5554e-06
22:32014161 A G 0.058459 8.0463e-05
22:32015406 C T 0.516380 -4.9042e-06
22:32022479 A G 0.097221 -2.6266e-05
22:32024980 G A 1.263873 -1.1544e-05
22:32027449 A G 0.324062 -3.8585e-05
22:32027922 G A 0.514001 -9.3629e-06
22:32044166 T C 0.080709 -8.9927e-05
22:32049917 C T 0.194836 -6.4629e-05
22:32054266 G T 0.135945 3.5935e-05
22:32059436 T C 0.058622 9.8345e-05
22:32081043 C T 0.023032 -1.3085e-04
22:32097775 C T 0.980753 1.5046e-05
22:32099218 C T 0.036206 -4.8584e-06
22:32104196 C T 0.076911 1.4157e-05
22:32108475 T C 0.099735 3.6916e-06
22:32110943 A G 0.128804 3.3997e-06
22:32110988 A G 0.026953 2.2124e-06
22:32112461 C T 0.423003 -8.8523e-06
22:32113164 G T 0.029209 -3.4382e-06
22:32113269 A C 0.059206 1.0458e-04
22:32125521 G A 0.025142 1.2717e-04
22:32135812 A G 0.161810 3.1641e-05
22:32145436 A G 0.060027 -2.8564e-05
22:32146095 A G 0.023788 -3.6197e-05
22:32161567 A G 0.066765 -3.2413e-05
22:32175993 T G 0.080303 -2.5329e-05
22:32176704 T C 0.032295 -3.7262e-05
22:32179850 C G 1.909703 3.4445e-05
22:32194581 G A 0.062163 7.7005e-05
22:32200849 T C 0.071760 -5.2263e-05
22:32205632 C A 0.200312 3.2774e-05
22:32208399 T C 0.039527 1.1234e-05
22:32218727 A C 0.038472 -3.7447e-07
22:32220680 G A 1.085870 1.2328e-05
22:32229649 A G 0.253480 -7.0775e-06
22:32230414 G A 0.050764 -2.6556e-04
22:32239739 A G 0.028748 -4.2398e-05
22:32248244 C T 0.110635 8.0749e-06
22:32265903 G T 0.523280 -6.1225e-06
22:32266603 G A 0.043642 -1.3447e-05
22:32268400 G A 0.292592 -1.9038e-05
22:32271915 A G 0.038215 -4.8841e-05
22:32291866 A G 0.098489 9.4572e-05
22:32302045 T C 0.040423 -1.0336e-05
22:32303334 T C 0.171379 -1.7135e-05
22:32306245 T G 0.048342 4.3877e-06
22:32327800 A G 0.036255 4.4619e-05
22:32334021 A T 0.196284 1.5075e-05
22:32334686 A G 0.365326 4.1913e-05
22:32334739 A G 0.211100 -3.7207e-05
22:32336798 C G 1.965079 2.7152e-05
22:32336956 C T 0.172713 -1.0954e-05
22:32347308 C T 0.210360 2.9929e-05
22:32352045 C T 0.062000 3.5146e-05
22:32355455 C T 0.898489 -3.7981e-05
22:32356150 G T 0.494289 -8.9700e-07
22:32358588 G A 0.384336 5.3914e-06
22:32370628 G A 0.091705 -3.0057e-06
22:32373653 C A 0.136185 -1.4851e-04
22:32383419 G T 0.163037 -3.2704e-05
22:32414129 G A 1.135767 3.6308e-05
22:32425265 C G 0.082812 -3.2344e-06
22:32445946 G A 0.166309 -3.4579e-05
22:32446856 G T 0.030640 -1.1170e-05
22:32452928 T C 0.053302 2.2005e-05
22:32466012 C T 1.625768 -9.5366e-06
22:32470850 T C 0.051968 5.2530e-05
22:32473980 G T 0.134118 -1.2852e-04
22:32487700 A G 0.163089 -4.4577e-05
22:32500485 T C 0.047745 8.9215e-06
22:32516890 T C 0.184515 2.3306e-05
22:32528143 G A 1.969256 9.8349e-05
22:32540734 T C 0.029790 1.5160e-05
22:32546126 T C 0.036813 6.7933e-05
22:32556062 G A 0.541025 -2.8878e-05
22:32559835 G A 0.430059 -1.1463e-06
22:32560263 A G 0.060673 4.7384e-06
22:32561725 C G 0.037771 -1.3549e-04
22:32565772 G A 0.173498 -3.7329e-05
22:32569263 C T 0.302988 2.4453e-05
22:32587348 G A 0.062766 -8.1288e-05
22:32588352 C A 1.005612 -5.9704e-07
22:32589023 T C 0.957630 -1.4513e-05
22:32589090 T C 0.323462 1.9833e-05
22:32590449 A G 0.997754 1.1903e-05
22:32596595 G A 0.330197 1.9708e-05
22:32598284 T C 0.131025 -3.0542e-05
22:32598732 T C 0.182963 -5.9539e-05
22:32599642 A G 0.053519 -1.5396e-04
22:32603898 A G 0.214109 -6.3687e-05
22:32607116 G A 0.455152 -2.0993e-05
22:32615293 T C 0.055538 4.2882e-05
22:32615811 G T 0.063373 -1.4986e-06
22:32624139 C T 0.945880 -1.4694e-06
22:32628251 T C 0.138006 -5.1082e-05
22:32628357 T C 0.072802 3.2546e-05
22:32628436 G A 0.324166 -1.5088e-05
22:32628900 T C 0.028449 -3.6738e-06
22:32634877 A G 0.138821 -1.5217e-05
22:32637175 A C 1.287239 2.2702e-05
22:32640087 C T 0.068761 -1.7194e-05
22:32641892 A G 0.037998 4.5883e-05
22:32643460 A C 0.030039 -2.1069e-06
22:32650200 T C 0.078096 3.1768e-06
22:32657104 C T 0.256440 1.7579e-05
22:32662384 C A 0.177659 6.2171e-06
22:32664241 G A 0.436502 3.6810e-05
22:32664612 A G 0.105188 -7.6884e-05
22:32665507 T C 0.070209 -1.2096e-05
22:32666087 T C 0.339954 -4.3447e-06
22:32666945 T C 0.055317 -9.0574e-05
22:32667573 C T 1.962447 -7.4018e-05
22:32667866 G C 0.078917 2.0293e-05
22:32668371 A G 0.863347 4.2204e-05
22:32668726 T C 0.154592 -4.6768e-05
22:32668904 T C 0.051393 2.3360e-05
22:32669044 A G 0.068196 -3.7664e-05
22:32670765 G A 0.637144 1.1066e-05
22:32675303 T G 0.066333 -3.7604e-05
22:32676443 C G 0.508366 1.4200e-05
22:32676620 C T 0.380964 -4.0608e-06
22:32678880 A G 0.026343 3.5424e-07
22:32685782 G A 0.049679 1.9020e-05
22:32702816 A G 0.611419 3.1859e-06
22:32704377 A G 0.200276 1.7787e-06
22:32705515 T C 0.097782 -5.2582e-06
22:32714912 A G 1.346734 -1.8384e-05
22:32717930 T C 0.062403 1.1960e-05
22:32719049 C T 0.885756 -2.7991e-05
22:32719612 A G 0.039770 -3.6831e-05
22:32723038 A G 0.164345 -2.7407e-05
22:32723157 T C 0.356134 3.6874e-05
22:32723250 T C 0.449306 -1.3324e-04
22:32724253 A G 0.067807 1.1255e-04
22:32727545 A G 0.040731 -2.0142e-05
22:32730830 G A 0.029958 -1.8012e-04
22:32731481 G T 0.389052 1.8796e-05
22:32732357 A G 0.168529 -2.2299e-05
22:32732644 G A 0.393596 1.2643e-05
22:32737733 G C 0.223480 4.5937e-05
22:32738165 C T 0.320508 7.0010e-05
22:32739638 T C 0.028443 2.1426e-05
22:32745916 T C 0.224002 3.7701e-05
22:32747062 A C 0.534608 4.5140e-05
22:32754386 A C 0.120985 4.2321e-05
22:32755074 T G 0.368299 -2.9667e-06
22:32756101 T C 0.120434 3.3344e-05
22:32759025 C G 0.343793 8.2446e-05
22:32763112 C A 0.038345 6.2398e-05
22:32763523 C T 0.073211 8.8600e-05
22:32767669 G A 0.223032 6.1783e-05
22:32769624 A G 0.124510 4.5641e-06
22:32770087 T G 0.101427 7.1055e-05
22:32773382 T G 0.043967 2.1605e-05
22:32779131 G T 0.020627 2.5915e-04
22:32779501 T C 0.048862 7.4250e-05
22:32781500 A C 0.021140 9.4511e-06
22:32781587 A G 0.038965 1.0249e-05
22:32785078 G A 0.099398 -9.8731e-06
22:32785840 C A 0.103023 5.8924e-05
22:32790398 T G 0.487872 3.0591e-07
22:32790810 C T 0.214116 4.3515e-05
22:32793269 A G 0.487320 2.0764e-06
22:32793641 C A 0.385910 -2.0367e-05
22:32803289 C A 0.103221 6.0519e-05
22:32807769 C T 0.725312 2.5573e-06
22:32809223 T C 0.102640 6.5788e-05
22:32810378 G T 0.092140 -5.7139e-05
22:32811952 G A 1.059030 -4.7109e-05
22:32814532 A G 0.629426 -1.1944e-05
22:32818916 C T 0.103793 6.1245e-05
22:32821401 G C 1.029325 -7.2090e-05
22:32821648 T C 0.024119 -1.9312e-04
22:32823132 C A 0.066304 7.5264e-05
22:32823156 A G 0.296308 -3.7955e-05
22:32825104 G A 0.840416 -4.4569e-05
22:32827586 C T 0.092812 -1.2605e-05
22:32827805 C G 0.163222 -5.5227e-06
22:32831540 T C 0.734426 2.5660e-05
22:32831711 G C 0.135916 -4.3046e-05
22:32831809 G A 0.029971 -9.5439e-06
22:32832874 T C 1.510200 1.2548e-05
22:32834043 C T 0.162226 -1.7355e-05
22:32835459 T C 0.255123 -1.7521e-05
22:32835498 C T 1.965514 -2.0259e-04
22:32835585 G A 0.395297 1.9834e-05
22:32835943 A G 0.029991 -1.8244e-05
22:32838376 C T 1.525958 -3.3176e-05
22:32840736 G C 0.189828 6.0144e-06
22:32842083 A G 0.030754 2.0353e-05
22:32843436 T C 0.902923 3.7525e-05
22:32852077 C T 0.517256 3.7982e-06
22:32852855 A C 0.148701 -1.1004e-05
22:32853660 G A 1.574505 4.2399e-06
22:32853948 A C 0.472633 4.9271e-05
22:32854391 C A 0.403937 -3.9465e-05
22:32856516 G T 0.136961 5.8824e-06
22:32856999 A G 0.775465 -1.6636e-05
22:32857285 A G 1.639773 -1.0307e-04
22:32858681 G A 0.986793 1.7742e-05
22:32862027 A G 0.056713 5.4657e-05
22:32867528 A G 0.590409 -1.0641e-05
22:32871365 A G 0.202629 1.0574e-05
22:32871383 G T 0.427040 -1.0383e-05
22:32871454 G C 0.043185 -1.5497e-05
22:32879082 C T 0.100407 -4.5527e-05
22:32880006 G A 0.094263 -1.3975e-05
22:32881581 T C 0.455350 -6.8811e-05
22:32887150 T C 0.747552 2.7189e-05
22:32894025 G T 0.095243 -1.8895e-05
22:32895978 A G 0.088369 1.3110e-04
22:32897530 A G 0.433918 -1.4896e-05
22:32898291 A G 0.738831 2.9199e-05
22:32904650 A G 0.454460 -9.9701e-05
22:32904927 C T 0.886986 -6.9190e-05
22:32907769 C A 0.573132 -1.1466e-05
22:32910237 T C 0.097291 1.3697e-05
22:32911747 T C 0.084224 -2.7331e-05
22:32913778 C T 0.777799 -3.8567e-06
22:32920099 T C 1.905941 6.9823e-05
22:32921325 G T 0.218082 2.3906e-05
22:32922409 G A 1.143332 1.7381e-04
22:32923673 T C 0.056914 -3.3993e-06
22:32925809 A C 0.080352 -2.2870e-05
22:32930263 T C 0.316928 -2.8492e-05
22:32934225 A C 0.588182 -2.3847e-06
22:32937828 T C 0.192736 3.8995e-05
22:32939476 T C 0.535838 -3.6349e-05
22:32940436 C T 0.123348 -2.5768e-05
22:32940537 T C 0.128593 5.5211e-05
22:32941116 G T 0.606232 -1.8384e-05
22:32946884 G A 0.101378 -4.6944e-05
22:32947487 T C 0.028569 2.5047e-05
22:32950277 G A 0.201250 8.2579e-05
22:32950583 T C 0.087726 -1.4025e-05
22:32950969 C G 0.247141 7.3465e-06
22:32951827 A G 0.063896 -1.6315e-05
22:32952012 A C 0.673221 5.4973e-05
22:32954314 G A 0.047868 -1.6615e-05
22:32954443 G A 0.538697 -2.1560e-04
22:32961908 T C 0.203418 9.7396e-05
22:32963046 A G 0.077593 8.8309e-05
22:32963998 T C 0.022688 2.4466e-05
22:32966495 C T 0.590285 -2.3962e-04
22:32969388 T C 0.052711 -1.8373e-05
22:32970911 C T 0.399734 4.2142e-06
22:32971498 G A 0.056311 3.9332e-05
22:32976351 A G 1.080206 -8.7626e-05
22:32978753 G A 1.827907 -1.1734e-05
22:32980676 A G 0.048810 -2.3316e-05
22:32982433 C T 0.036008 1.4717e-05
22:32982798 C T 0.130138 7.4281e-05
22:32985687 C T 0.854993 -3.8040e-05
22:32986179 G T 0.023950 -2.3108e-05
22:32986761 C T 0.106642 -4.8892e-05
22:32989033 G A 0.044032 -4.0372e-05
22:32990228 A G 0.036609 -1.0194e-05
22:32991359 A C 0.163904 1.1817e-05
22:32993032 C T 0.453133 -3.2553e-05
22:32994224 A C 0.058667 4.6668e-05
22:32995957 A C 0.096324 7.2124e-05
22:32997766 T C 1.632146 -1.7063e-05
22:32999059 C T 0.156919 -1.8997e-05
22:32999830 C T 0.284831 7.3364e-05
22:33000440 A G 0.023551 3.1519e-05
22:33001199 C T 0.036774 -3.9428e-07
22:33006363 C T 0.634866 3.0794e-04
22:33007706 G A 0.027534 -6.5198e-06
22:33010072 C T 0.401039 6.3298e-06
22:33012617 T C 0.489206 -1.2658e-04
22:33013905 C T 0.081222 -6.7978e-05
22:33020619 T C 0.158938 -3.8555e-05
22:33020998 G C 0.208598 6.5910e-04
22:33021961 A G 0.419893 1.5487e-04
22:33030026 A G 0.037229 -4.1683e-06
22:33032824 T C 0.092540 -7.1284e-05
22:33032952 G A 0.259527 2.7350e-05
22:33034206 A G 0.493001 -2.0761e-04
22:33040564 G C 0.074062 -1.5551e-05
22:33041208 C A 0.730353 2.1545e-05
22:33042209 T C 0.568000 -9.3897e-05
22:33042541 A G 0.122543 5.5868e-05
22:33045411 T C 0.203638 5.2384e-05
22:33045573 T C 0.527094 -4.2372e-05
22:33045619 A G 0.646693 -2.1368e-05
22:33045804 C T 0.058537 -1.0332e-05
22:33046110 G C 0.284169 -5.4750e-05
22:33047706 G A 0.275600 -4.1860e-05
22:33048039 T C 0.127246 3.5624e-05
22:33056341 C T 0.298541 -5.3115e-05
22:33094134 G C 0.028650 -2.6184e-05
22:33095560 G A 0.630299 -3.8087e-05
22:33096178 A G 0.123806 -2.7309e-05
22:33102413 T C 0.209864 4.4987e-05
22:33103455 C T 0.096795 -5.4240e-04
22:33103918 G A 0.173154 2.4228e-05
22:33108536 T C 0.198384 1.7836e-05
22:33108981 T C 0.285727 5.0308e-05
22:33110597 G A 0.036051 1.7940e-05
22:33113206 T C 0.025135 1.9180e-05
22:33116435 T C 0.170045 4.2372e-05
22:33118165 A G 0.230049 7.1316e-05
22:33125992 T C 0.718321 -6.5973e-05
22:33129022 C T 0.847599 -3.4325e-05
22:33130898 C T 0.022590 2.2281e-05
22:33131673 T C 0.022973 1.6823e-05
22:33136520 A G 0.053802 6.7296e-05
22:33136937 T C 1.314971 -1.5456e-05
22:33138682 G A 1.012243 1.9963e-05
22:33139391 C G 0.054850 5.9443e-05
22:33139757 T C 0.075850 -1.5156e-05
22:33140799 T C 0.123455 -4.1367e-05
22:33143528 G A 1.428073 3.5743e-05
22:33143700 A C 0.102796 1.3101e-04
22:33146363 A G 0.794950 2.3907e-06
22:33147773 G A 0.097976 -5.1498e-06
22:33154910 T G 0.025190 1.2261e-05
22:33157167 C T 0.370778 1.7253e-05
22:33157872 A G 0.078489 -6.8493e-06
22:33158058 C T 0.096639 1.9892e-05
22:33159636 A G 1.028238 2.8312e-05
22:33159872 T C 0.263377 -5.7653e-06
22:33164873 A G 0.040361 3.2405e-05
22:33166227 A C 1.450803 -9.0688e-06
22:33170101 T C 1.690729 5.9964e-05
22:33181787 A G 0.196881 4.3585e-06
22:33186098 G A 1.836972 -3.0216e-06
22:33192189 C T 0.112611 -1.3059e-05
22:33200399 C T 0.213905 -5.8173e-05
22:33205757 T C 0.085175 -7.2371e-05
22:33206863 T G 0.240942 -5.9987e-05
22:33210426 A G 0.053071 2.3779e-05
22:33225732 A C 0.084175 -6.9996e-05
22:33229830 G A 1.181918 -4.3162e-05
22:33234880 A G 0.050819 3.2026e-05
22:33237112 T G 0.147867 -2.6407e-05
22:33243000 G A 0.053282 5.0576e-05
22:33243656 T G 0.370944 -1.1239e-04
22:33247859 T C 0.079414 -2.7455e-05
22:33251059 A G 0.079664 1.2792e-05
22:33255902 T G 0.048978 1.5217e-05
22:33259625 C T 0.547185 -8.1335e-06
22:33268574 C T 0.470144 -4.9836e-05
22:33277263 C G 0.057593 4.3667e-05
22:33278323 G A 0.026252 5.0639e-06
22:33287772 T C 0.201078 3.4496e-05
22:33292491 G A 1.163326 -6.3498e-06
22:33297031 C T 0.049147 -1.2294e-05
22:33298414 A C 0.134838 -1.3863e-04
22:33300471 A G 1.599124 6.1588e-05
22:33327519 T C 0.032954 5.8838e-05
22:33328805 A G 0.071884 9.7673e-05
22:33330335 G A 0.087979 -5.4878e-05
22:33336039 T G 1.450147 7.3708e-07
22:33362522 C T 0.528308 7.8086e-06
22:33375960 T C 1.161684 2.3550e-05
22:33394092 T C 0.037446 -7.4928e-05
22:33395296 A T 0.892835 -5.4450e-06
22:33396471 T G 0.195573 -4.7537e-06
22:33398097 T C 0.109275 -5.8573e-05
22:33408519 T C 0.224285 1.5130e-05
22:33411446 A G 1.407809 -5.9632e-05
22:33415134 G A 0.027287 1.1420e-05
22:33429655 C T 0.079472 -3.7906e-05
22:33429865 G C 0.392863 -8.5429e-06
22:33437578 T C 0.041081 -2.7925e-05
22:33441876 C T 0.111501 1.9094e-04
22:33447328 T C 0.080926 -7.9449e-06
22:33451827 C T 0.223126 -9.3197e-05
22:33457884 G A 1.000669 1.1543e-05
22:33458380 C T 0.546984 -3.2841e-05
22:33461044 G T 0.112508 -4.5695e-05
22:33462254 T G 0.063354 4.9179e-05
22:33466488 C A 0.684763 6.2858e-05
22:33470948 C T 0.050270 -2.5520e-04
22:33479580 G A 0.163524 -5.5536e-05
22:33492082 A G 0.669345 -2.6203e-05
22:33494722 A G 0.320557 -9.5458e-05
22:33498041 A G 0.180454 -1.7665e-05
22:33502167 A G 1.650449 -9.1802e-05
22:33504108 T C 0.026346 -4.4895e-05
22:33508996 G A 1.598299 -1.2844e-05
22:33512106 T C 1.738743 -1.5718e-06
22:33512833 C T 0.070650 4.7841e-05
22:33515087 T C 0.084711 -1.5076e-05
22:33517666 G A 0.245285 -1.1792e-04
22:33521339 C T 1.257924 -5.1447e-05
22:33523252 C G 0.023032 -5.1358e-05
22:33523554 A G 0.173502 -6.1404e-05
22:33527362 A C 0.721907 1.1660e-06
22:33533165 C T 0.020036 -8.1917e-05
22:33539772 A C 0.921193 1.3291e-06
22:33546609 C T 0.038193 4.3121e-05
22:33549485 A G 0.944361 -8.6868e-06
22:33559108 T C 0.062124 -1.0657e-05
22:33559474 C A 0.190811 -3.1271e-05
22:33560083 A G 0.120518 -5.5179e-05
22:33561625 C T 0.109239 -3.8068e-04
22:33563455 A G 0.058385 2.1625e-05
22:33566587 T C 0.902225 -3.8649e-05
22:33568560 T G 0.111615 -2.8426e-05
22:33570845 T C 0.071689 3.1978e-05
22:33576898 C A 0.310937 -5.8707e-05
22:33592362 C T 0.076963 -1.2521e-06
22:33601370 C A 0.030951 4.0427e-06
22:33610617 T C 0.449550 -1.5558e-04
22:33613652 G A 0.062559 6.1403e-06
22:33617815 G A 0.118376 -2.0755e-07
22:33617882 A G 0.116032 -1.3372e-04
22:33617929 A G 0.079375 5.8416e-05
22:33622667 T C 0.840958 7.1670e-06
22:33624082 T C 0.040205 -3.8508e-05
22:33635267 A C 0.068031 9.4537e-06
22:33635280 T C 1.928097 -8.1560e-05
22:33636545 T C 0.304367 -4.0496e-05
22:33646543 A G 0.171106 -2.4410e-05
22:33655257 C T 0.037940 8.3297e-06
22:33656368 C A 0.293208 4.0870e-05
22:33656603 A G 0.039926 1.4604e-05
22:33660345 C G 1.065983 -1.4760e-06
22:33665664 G A 0.907606 9.4804e-06
22:33668037 T C 0.306493 -5.5303e-06
22:33668456 T C 0.065736 9.7199e-05
22:33668879 C G 0.350246 2.2596e-05
22:33670206 T C 0.053237 -3.4765e-05
22:33672085 T C 0.087827 1.1681e-04
22:33673125 T C 0.026631 9.6776e-05
22:33678629 G T 0.143618 -1.9377e-05
22:33682395 G A 0.121463 2.6032e-06
22:33689510 T A 0.076074 -8.1652e-05
22:33689953 T C 0.068706 3.3865e-05
22:33690840 C T 0.054259 4.0842e-05
22:33700786 C T 0.032633 -7.0554e-05
22:33700965 C T 0.085555 -9.4415e-05
22:33702432 C A 0.104701 1.9609e-04
22:33703156 T C 0.033779 -7.5617e-05
22:33705684 T C 1.109437 1.8657e-06
22:33706945 T C 0.041335 2.2724e-05
22:33709565 G T 0.719158 3.5029e-05
22:33726911 T G 0.033882 -5.7897e-05
22:33728060 G A 0.074617 -3.1076e-05
22:33729399 T C 0.035674 -6.0305e-05
22:33730608 T C 0.066577 -9.1475e-05
22:33732607 C G 0.053078 -2.8648e-05
22:33733995 T C 0.662023 -3.8734e-06
22:33738709 A C 0.064539 2.1078e-05
22:33742712 G A 0.177718 -9.6485e-06
22:33743341 C T 0.644632 -6.0347e-05
22:33746624 A G 0.143774 -9.4757e-06
22:33747028 C T 0.193694 2.2779e-05
22:33749276 C T 0.773498 -1.0427e-05
22:33751062 C A 1.841390 -3.7744e-05
22:33751863 T C 0.399815 8.5998e-06
22:33754332 G T 0.177023 -1.3213e-05
22:33776882 G A 0.136565 -4.9757e-05
22:33777684 A G 0.046135 6.9537e-05
22:33785111 G A 0.598819 -3.7781e-05
22:33792824 A G 0.026920 -4.3642e-05
22:33795921 T C 0.107324 -1.1639e-04
22:33797362 T C 0.562959 1.3517e-04
22:33797682 C T 0.490459 4.4205e-06
22:33802295 A G 0.100972 4.1774e-05
22:33804804 T C 0.437047 -3.1770e-05
22:33804893 C T 0.174271 6.1736e-06
22:33805341 C T 0.163833 -2.3780e-05
22:33814926 T C 0.060770 -2.3528e-06
22:33820256 T G 0.969367 2.3829e-05
22:33826743 C A 0.037855 4.2915e-05
22:33828432 T C 0.088109 6.9085e-05
22:33834668 G A 0.675477 1.4994e-05
22:33836233 C T 1.115500 3.1150e-05
22:33843280 C T 0.062484 3.0567e-05
22:33843956 C T 0.058807 3.1587e-05
22:33846238 G T 0.607326 4.1695e-05
22:33846914 T C 0.477359 1.5107e-05
22:33847291 A G 0.033422 -1.8881e-05
22:33848092 T C 0.127454 -1.6098e-05
22:33856304 G C 0.356695 7.0075e-06
22:33882364 G C 0.141963 2.5458e-05
22:33887064 A G 0.026732 -9.2735e-06
22:33890019 C G 0.379321 3.4801e-06
22:33893601 C T 0.562703 2.7126e-05
22:33894488 G A 1.295019 -1.7872e-05
22:33895712 T C 1.774712 -1.7741e-04
22:33898451 A C 1.650640 -6.4346e-05
22:33898484 A C 1.554073 -6.7678e-05
22:33898906 A C 0.792512 1.3907e-05
22:33904754 T C 0.994622 2.8394e-05
22:33906097 T C 0.027258 -3.0130e-05
22:33907964 G A 1.104254 6.2186e-05
22:33915503 C T 1.109366 3.8783e-05
22:33917874 A G 0.103666 2.9243e-05
22:33924919 T C 1.189081 3.3780e-05
22:33930525 C G 0.163329 -1.4329e-05
22:33945338 G A 0.202895 1.0407e-05
22:33945678 C A 0.038949 -1.1332e-05
22:33947534 G A 0.133965 1.8725e-05
22:33947792 C T 0.039166 -1.2745e-04
22:33949704 T C 0.041760 -1.1725e-04
22:33950879 A T 0.054545 8.6738e-05
22:33951266 C A 1.035930 5.3511e-05
22:33962949 A G 1.023395 8.5306e-05
22:33966965 G A 0.594274 -4.4512e-05
22:33967686 T G 0.144137 4.6003e-05
22:33969514 G A 0.402022 6.5018e-05
22:33970493 C G 0.212795 1.3209e-04
22:33973354 T C 0.056921 -1.9682e-05
22:33979353 G A 0.024788 -1.0923e-05
22:33983411 G A 0.082423 9.1970e-06
22:33984757 T C 0.979247 2.6197e-06
22:33992584 A C 0.139412 8.8554e-04
22:33996191 C T 0.027842 4.5604e-06
22:33997195 C T 0.168393 4.7994e-05
22:34000460 A G 0.068099 -3.9456e-05
22:34002123 A G 0.039657 5.2208e-05
22:34004270 C T 0.027086 -2.0640e-05
22:34005225 T C 0.083948 -4.7106e-06
22:34005555 C T 0.020357 4.1261e-05
22:34010265 C T 0.187806 3.8320e-06
22:34011334 G A 1.388283 4.3003e-05
22:34012066 A C 0.071338 -9.5942e-06
22:34019068 C T 0.021980 -2.7406e-05
22:34021876 G A 1.215622 1.4164e-07
22:34022024 T C 0.033399 1.4532e-05
22:34022284 A G 0.987903 5.8559e-06
22:34025619 A G 0.040082 -6.8193e-05
22:34031711 A G 0.076765 -1.4014e-05
22:34032439 G C 0.224421 7.6487e-05
22:34045258 T C 1.915133 2.7335e-05
22:34045644 T C 0.051169 4.5617e-05
22:34049393 A G 0.106328 2.7931e-05
22:34061221 T C 0.088109 -1.5363e-05
22:34061251 T G 1.288041 -8.7395e-05
22:34067054 T C 0.091712 -5.5945e-05
22:34068825 A G 0.119872 3.3383e-06
22:34070821 C T 0.951161 1.2150e-05
22:34071663 A G 0.054444 2.9762e-05
22:34074960 C T 0.052322 4.0597e-05
22:34077196 C T 0.858118 3.9397e-05
22:34077804 C T 0.218092 -2.2746e-05
22:34081902 A C 0.143644 1.1240e-04
22:34085522 T G 0.302741 7.6069e-05
22:34090960 G T 0.399916 1.1081e-04
22:34092189 A G 0.144657 1.6591e-05
22:34095499 A G 0.425145 3.2106e-05
22:34098417 A G 1.859969 6.2174e-05
22:34100211 T G 0.023129 1.3278e-06
22:34103264 A C 0.050919 -4.9442e-05
22:34104403 A G 0.943394 2.2364e-04
22:34107277 G C 0.089933 2.1739e-05
22:34109215 A G 0.112004 3.9510e-05
22:34109454 A G 0.032873 7.5309e-05
22:34110028 C A 0.091744 3.1524e-05
22:34113589 A G 0.378860 1.4654e-05
22:34113903 C A 0.134306 2.0010e-05
22:34117355 G A 0.072530 -3.1198e-05
22:34119682 T C 0.068125 2.6577e-05
22:34119866 G A 0.094237 -2.3935e-05
22:34119898 T C 0.898752 2.4633e-05
22:34121238 C T 0.177926 -9.2408e-06
22:34122129 G A 0.130187 9.1074e-05
22:34128731 A G 0.176488 1.5042e-05
22:34135508 C G 0.059423 -3.7531e-05
22:34137784 G A 0.964105 -1.6423e-05
22:34145542 A C 0.101933 1.3373e-06
22:34145596 G A 0.180292 1.3072e-05
22:34154020 T C 0.214823 -4.6519e-06
22:34154285 T C 0.067486 -8.4280e-05
22:34155838 A G 0.043451 -6.6757e-05
22:34164768 T C 1.647284 -4.3682e-05
22:34167296 T C 0.029702 -2.4504e-05
22:34168009 C T 0.498294 4.9327e-05
22:34175297 G A 0.207378 -1.4249e-05
22:34176109 A G 0.043405 -3.6959e-05
22:34178318 G T 1.732605 1.7840e-05
22:34187093 C A 0.069255 -2.1533e-05
22:34193122 G A 0.630413 -2.9883e-05
22:34208551 T C 0.090115 3.1191e-05
22:34210917 C T 0.023834 6.9796e-06
22:34212201 C T 0.063023 3.9352e-05
22:34217757 T C 0.433863 9.1684e-06
22:34218171 A C 0.045499 -9.9174e-06
22:34223010 C T 1.412116 -1.1388e-05
22:34224799 C T 0.278252 -2.0252e-05
22:34227042 T C 0.179049 2.2179e-05
22:34234855 C T 0.025862 5.4311e-05
22:34235677 C T 0.426875 1.7923e-05
22:34250471 G A 0.450381 8.3846e-05
22:34252545 A G 1.603434 1.0375e-04
22:34256923 A C 0.539304 1.2075e-06
22:34258472 A G 0.101008 -3.0361e-06
22:34263325 A G 1.154618 3.4177e-06
22:34265402 G A 0.157189 1.2683e-04
22:34271409 G T 0.031825 4.2270e-07
22:34271689 A C 0.080952 -7.2333e-05
22:34272930 C G 0.235392 -4.9795e-06
22:34274556 G A 1.145056 7.2319e-05
22:34279012 A T 0.165202 -7.6257e-05
22:34279596 T C 0.023181 -1.2131e-05
22:34284173 G A 1.421318 1.8030e-04
22:34294069 T C 0.038449 5.9875e-05
22:34296093 C A 0.922258 8.4120e-04
22:34297802 C T 0.030520 4.8260e-05
22:34298354 G A 0.065077 -3.2341e-05
22:34302336 T C 0.028907 -1.2481e-04
22:34303377 A C 0.295944 1.5936e-05
22:34306103 A G 0.025323 2.8592e-07
22:34306502 A G 0.064665 2.3615e-05
22:34310779 T C 0.090631 1.1919e-05
22:34315577 T C 0.038365 3.8977e-05
22:34318741 G A 0.142683 8.4663e-05
22:34319286 C T 0.738879 4.6695e-05
22:34319736 A G 0.258716 -6.7574e-06
22:34322368 A G 0.078395 -4.8556e-05
22:34325547 A C 0.101693 -1.0591e-05
22:34326145 G A 0.213915 9.5252e-05
22:34326430 G A 0.160853 4.2698e-05
22:34336619 A G 0.076824 -4.9119e-06
22:34337020 A G 0.024931 1.0933e-05
22:34337383 T C 0.194479 -1.5782e-04
22:34342735 G A 0.169311 2.2868e-05
22:34343697 A C 0.106266 7.9508e-05
22:34352803 A G 0.104260 9.3597e-06
22:34354953 T C 0.797147 -1.5734e-05
22:34356096 C T 1.885928 6.9978e-05
22:34356504 G A 0.113598 5.3913e-06
22:34363286 C T 0.268420 -4.1298e-05
22:34365382 G A 0.192661 -2.6545e-05
22:34368674 A G 0.036648 -1.5109e-04
22:34378012 A G 0.578383 1.5433e-05
22:34384135 A C 0.040069 8.4721e-05
22:34391401 A G 0.182697 -1.1678e-05
22:34396981 T G 0.923225 1.1534e-05
22:34397453 A G 1.338276 -8.7815e-07
22:34399754 A G 0.141034 -2.7329e-05
22:34411707 T C 0.023967 -7.3802e-05
22:34412897 T C 0.057774 5.8797e-06
22:34413273 G A 0.130768 -8.0420e-06
22:34414466 C T 0.845492 -1.6681e-06
22:34419996 T C 0.130239 2.2976e-07
22:34420138 C T 0.034905 5.9842e-05
22:34424834 C T 1.515331 2.5933e-05
22:34432776 C T 0.148048 -6.5737e-06
22:34436795 C T 0.840153 2.0500e-05
22:34437237 T C 0.072818 -4.0650e-05
22:34441255 C T 0.166075 -1.2847e-05
22:34447269 C A 0.296201 3.0260e-05
22:34458847 G A 0.038050 1.0877e-04
22:34460730 T G 0.056966 5.3541e-06
22:34466882 G A 1.374469 -7.2088e-06
22:34467030 G A 0.153190 1.4924e-05
22:34469447 C T 0.093036 -3.8390e-05
22:34473635 A G 0.523228 -9.1126e-05
22:34474645 G T 0.093179 2.7682e-05
22:34475231 G A 0.618465 -5.3013e-05
22:34476087 A G 1.413762 -3.4670e-05
22:34477454 T C 0.687762 1.2429e-05
22:34484181 A C 0.072358 -3.3078e-05
22:34486857 T C 0.050231 -3.0951e-07
22:34488452 A G 0.403463 -3.7351e-05
22:34493647 A G 0.037972 -9.4796e-05
22:34495223 G A 0.034015 1.5263e-05
22:34499558 C A 1.401743 -6.2983e-06
22:34501541 A G 0.596787 1.1966e-04
22:34503059 G A 0.786968 -1.0023e-04
22:34506382 G A 0.155254 9.2007e-06
22:34509679 A C 0.050170 -1.0481e-04
22:34509709 T C 0.034979 -5.8623e-06
22:34512345 G A 0.099752 6.3520e-05
22:34514810 C A 0.664769 -8.7145e-05
22:34523560 T C 0.044678 1.6388e-05
22:34525115 A G 0.024350 1.8806e-05
22:34526428 C T 1.443986 -2.2275e-05
22:34533451 A G 1.559292 -4.2842e-05
22:34536720 T C 0.066470 1.2587e-05
22:34537376 C G 0.048196 -5.4149e-05
22:34543541 A G 0.410023 -5.6378e-04
22:34549635 G A 0.472783 -2.5224e-05
22:34550083 T C 0.030250 -7.9988e-05
22:34552415 A G 0.413979 -3.3162e-05
22:34553443 C T 0.061819 -6.8819e-06
22:34560376 T G 0.531021 -2.0491e-05
22:34562535 A G 0.138006 -4.4368e-05
22:34570018 G A 0.043130 -7.4188e-05
22:34571858 G A 0.402824 -6.9918e-05
22:34574038 T G 0.097480 9.4880e-05
22:34576191 T G 1.462000 -6.3600e-05
22:34583078 A G 0.382402 -5.3188e-05
22:34588728 T C 0.101131 1.4195e-05
22:34590934 A G 0.274425 -3.2470e-05
22:34598662 A G 0.564923 -4.7334e-05
22:34603597 T G 0.068956 3.9694e-05
22:34605946 T G 0.058261 -2.8148e-05
22:34613273 A G 0.099258 -7.7071e-05
22:34620442 A G 0.040530 3.8276e-05
22:34620754 T C 0.349389 -7.4183e-05
22:34628912 G A 1.102004 1.2707e-05
22:34642970 G A 1.474078 -2.9420e-05
22:34654900 C T 0.286353 -1.9555e-05
22:34658717 A G 0.026855 6.1917e-06
22:34672001 C T 0.024035 2.1555e-06
22:34691035 A G 0.849907 -2.8963e-05
22:34692400 C A 0.158032 5.6108e-05
22:34694532 T C 0.038066 6.5666e-06
22:34695593 C T 0.044509 1.1824e-05
22:34696088 A G 0.034213 3.5679e-05
22:34698408 C T 0.095471 2.3479e-05
22:34703475 A G 0.028413 -1.8171e-05
22:34708649 T C 0.038488 3.4866e-05
22:34715414 A G 0.633775 -9.2472e-06
22:34719475 T C 0.041010 -6.8455e-05
22:34731050 C T 0.744089 -2.4187e-07
22:34731553 C T 0.078995 7.9696e-05
22:34750997 A G 0.066648 -1.4421e-05
22:34752223 G A 0.553521 1.5338e-05
22:34753379 C G 0.168958 1.7747e-05
22:34758540 T C 0.811117 -4.8988e-05
22:34770148 C T 0.824609 -5.6597e-05
22:34771389 A G 0.037631 1.5575e-04
22:34773031 A G 0.104364 3.6479e-05
22:34787677 G A 0.076876 -8.4218e-05
22:34793751 A C 0.883043 -3.7816e-06
22:34798245 T C 0.920099 6.4911e-06
22:34799521 A G 0.385592 3.3493e-06
22:34802655 C T 0.285156 4.7667e-06
22:34803550 T C 0.378215 4.1801e-04
22:34812086 A G 0.208802 -2.4854e-05
22:34813253 T C 0.441403 -1.0740e-05
22:34814862 A G 0.051130 4.3308e-05
22:34818540 C T 0.568110 4.3020e-05
22:34832523 T G 0.410675 1.0832e-05
22:34835232 T C 0.166014 -5.5213e-05
22:34846202 A G 0.064678 -8.6758e-05
22:34847770 A G 0.050348 6.9500e-05
22:34851109 C A 0.413704 -9.5745e-05
22:34851377 A C 1.424940 9.6062e-06
22:34855476 A G 0.166082 7.5772e-06
22:34859565 G A 0.118538 1.8250e-05
22:34859793 G A 0.280430 -2.2310e-05
22:34860178 T A 0.297285 -7.7629e-05
22:34862760 C A 0.160451 2.2730e-05
22:34869455 G A 0.042143 4.5658e-05
22:34875363 C T 0.500667 -2.1765e-05
22:34882496 A G 0.051176 2.9439e-05
22:34887654 C T 1.885522 2.8788e-05
22:34889097 G T 0.189753 -3.6443e-05
22:34890448 C T 0.189974 -3.5468e-05
22:34890704 A G 0.060150 6.2377e-05
22:34892600 T C 0.521342 -8.5386e-06
22:34898385 T C 0.330551 1.0454e-05
22:34902153 A G 0.787108 -1.9260e-05
22:34902351 G A 0.073312 1.0393e-04
22:34911380 T C 0.057680 1.1773e-05
22:34918250 T C 0.042062 2.9857e-05
22:34920388 G A 0.691829 2.3950e-05
22:34929202 A C 0.072036 -1.1322e-04
22:34931124 T C 0.149963 4.6811e-05
22:34936608 A C 0.036495 -7.3727e-05
22:34963722 A G 0.021302 2.4991e-05
22:34972634 T C 0.191931 -5.3911e-05
22:34973064 C T 1.742005 -6.0831e-07
22:34982457 T G 1.748659 6.1127e-06
22:34985195 A G 0.075165 5.0613e-05
22:34985697 C G 0.436414 -9.8572e-06
22:34988223 G C 0.040254 4.6053e-05
22:34988919 G C 0.119538 -2.2820e-05
22:34990465 T C 0.054564 1.7472e-05
22:34993160 A G 0.079388 -3.4461e-05
22:34997079 A G 1.391587 -1.3513e-06
22:35001232 A G 0.054584 2.5393e-05
22:35001433 T C 0.046541 1.2147e-04
22:35001774 C T 0.021036 3.0439e-05
22:35002559 T C 0.127844 5.9083e-05
22:35003222 G A 0.073860 -7.2679e-06
22:35028125 G T 1.824041 2.8883e-05
22:35031598 G A 0.054603 1.7688e-05
22:35036132 G A 0.124549 -4.6030e-06
22:35047216 A G 0.086886 3.7904e-05
22:35047355 G T 1.513757 2.6272e-06
22:35047695 C G 1.507428 2.8020e-06
22:35048291 A G 0.080702 -3.8041e-05
22:35049402 A G 0.052188 2.1610e-05
22:35066091 A G 0.079940 -9.2017e-05
22:35091071 G A 1.454087 5.4244e-05
22:35092473 G A 0.054353 1.1986e-05
22:35093399 C T 1.527720 3.4605e-05
22:35108876 A C 0.091822 3.9475e-05
22:35109337 A G 0.061010 -7.7380e-06
22:35114710 T G 0.049481 2.6882e-06
22:35118171 T C 0.043847 2.0610e-05
22:35127979 A G 1.893698 4.1565e-05
22:35138148 T C 0.039962 -1.9427e-05
22:35140640 C G 0.384336 1.8310e-05
22:35147080 G A 0.062886 -4.8696e-06
22:35155956 G T 0.150902 3.3311e-05
22:35157260 G C 0.068145 3.6490e-05
22:35166424 G A 0.025898 1.4898e-05
22:35167022 C G 0.023892 -3.0306e-06
22:35167637 G A 0.079618 1.6547e-04
22:35167697 G T 0.192746 -2.6741e-05
22:35168581 C T 0.093260 9.4195e-05
22:35182552 G A 1.850040 2.4434e-05
22:35192087 T C 0.062312 -7.3651e-05
22:35203632 A G 0.422996 7.5779e-06
22:35209136 T C 1.112628 1.3739e-05
22:35211032 A G 0.110768 -1.0210e-04
22:35211276 T G 0.646791 -5.8129e-07
22:35221511 C T 0.392898 8.8894e-06
22:35225787 A C 0.036580 -1.7414e-05
22:35236527 T C 1.406001 3.9023e-07
22:35238561 G A 0.080417 -1.5308e-05
22:35242735 C T 0.466807 -2.9444e-05
22:35245946 A G 0.876665 2.7553e-05
22:35259690 T C 0.029971 -9.4798e-06
22:35260875 T C 1.199451 7.7499e-06
22:35281938 A G 0.028128 1.0300e-05
22:35291275 C T 0.945854 6.8725e-06
22:35292292 G T 0.064185 2.0949e-05
22:35296277 T C 0.024911 -3.1639e-05
22:35308197 C T 1.259745 -1.4856e-05
22:35317012 T C 0.065665 -4.3873e-05
22:35327772 C A 1.926675 -2.9545e-04
22:35328229 T C 0.131369 1.1181e-04
22:35330223 A G 0.058712 3.7700e-05
22:35331562 C T 1.119726 -4.8254e-05
22:35338995 G A 1.608627 -2.7376e-05
22:35340428 T C 1.206057 -7.0384e-05
22:35340584 A C 1.507327 -1.3396e-05
22:35341316 T C 0.470787 2.6212e-05
22:35344317 G A 1.614859 -5.5454e-05
22:35344720 T C 0.160285 1.2542e-04
22:35347360 C T 1.186069 5.9641e-06
22:35347797 C T 0.026407 -6.4334e-05
22:35348741 G C 0.033029 -3.4255e-05
22:35353740 A C 0.145017 -3.6028e-05
22:35360118 A G 0.054811 -9.9376e-05
22:35360419 G A 0.107012 1.7296e-05
22:35362559 C T 0.056343 4.7566e-05
22:35362762 A G 0.116256 2.1530e-05
22:35366127 T G 0.070955 -8.0434e-05
22:35368333 T C 1.116889 8.8815e-06
22:35369739 C T 0.213681 1.3754e-05
22:35371248 A G 0.520615 -3.4453e-06
22:35371707 T C 1.482439 1.7245e-05
22:35372628 G A 0.055165 -3.6386e-05
22:35373807 C T 0.020656 -6.1550e-05
22:35375081 T G 0.468862 2.8683e-05
22:35376084 G T 0.449232 -3.8874e-05
22:35378195 T C 1.605463 -4.7683e-06
22:35382268 A C 0.890300 -3.9723e-05
22:35389836 G A 0.151122 5.3605e-05
22:35398125 A G 0.088943 1.1099e-05
22:35401413 A C 0.813879 -9.5876e-05
22:35402518 A G 1.401107 -3.8947e-05
22:35404874 A G 0.026667 -6.6722e-05
22:35412524 A C 1.240851 -3.0783e-05
22:35412768 A G 1.083523 -2.4899e-05
22:35419122 C T 0.106240 -4.4286e-05
22:35435980 T C 0.209864 3.1417e-05
22:35438771 A G 0.098625 -2.4354e-05
22:35439451 T C 0.178309 -8.0990e-05
22:35440082 A G 1.240410 -3.8965e-05
22:35441637 A G 0.072990 1.3458e-05
22:35442268 T C 0.709051 -1.5366e-05
22:35444362 A G 0.038618 -7.9225e-06
22:35447136 T C 0.110180 4.2608e-06
22:35450940 C T 0.338970 -6.5165e-05
22:35463162 G A 1.284532 3.1041e-05
22:35463225 T C 0.117253 1.7895e-05
22:35463249 T C 0.967539 1.1474e-04
22:35463994 G T 1.888294 3.1962e-05
22:35466485 T C 0.538879 1.6848e-05
22:35469757 C T 1.241510 -7.2487e-05
22:35472150 G A 0.123916 -9.5453e-05
22:35472266 T G 0.069420 6.3805e-05
22:35475355 T C 0.020510 1.6681e-05
22:35475457 A C 0.030568 -9.6534e-05
22:35478529 A G 0.112121 -4.5910e-05
22:35481493 T C 0.195154 -2.3637e-05
22:35487542 C A 0.031390 -9.1688e-05
22:35505687 C T 0.127237 -1.2221e-05
22:35508826 G A 0.215855 -4.1220e-05
22:35513951 C T 1.677768 -2.2158e-05
22:35517633 A G 0.338298 -3.6388e-05
22:35519853 T C 0.040023 -4.3135e-05
22:35522108 A G 0.068661 4.0916e-05
22:35525268 C T 0.060809 1.1670e-04
22:35526281 G A 0.791415 -1.1633e-05
22:35527928 T C 0.029867 -3.0680e-09
22:35530483 C T 0.275045 -6.0962e-05
22:35530868 T G 0.118483 -1.7452e-05
22:35531612 T C 0.133183 6.6509e-06
22:35531698 A G 0.494555 1.8989e-06
22:35531757 C G 0.812402 -3.3855e-06
22:35532059 C T 0.819757 -2.9298e-05
22:35532345 A G 1.910239 -7.4572e-05
22:35537967 T C 0.190104 2.2863e-05
22:35538698 G A 1.922031 -3.7941e-05
22:35540218 G A 1.483513 -3.3310e-05
22:35540603 G A 1.456505 -3.2750e-05
22:35541191 C A 0.069115 7.1804e-05
22:35543407 A G 0.436645 1.7625e-05
22:35549193 C G 0.240890 4.1212e-05
22:35554537 A C 0.035285 5.1742e-05
22:35558709 T C 1.893270 1.1216e-05
22:35579346 T C 1.453010 -5.0824e-06
22:35579481 G A 0.056080 8.3169e-06
22:35588773 C A 1.720119 3.4917e-05
22:35592652 T C 0.142527 2.3556e-05
22:35593042 T C 0.175011 -4.6331e-05
22:35603836 A G 0.196732 2.3156e-05
22:35616077 A G 0.086554 -9.3786e-06
22:35664327 C T 1.393580 7.2592e-06
22:35684533 C G 1.765985 -9.8152e-06
22:35699103 G T 0.092014 4.3316e-05
22:35703128 C T 1.301741 2.6551e-06
22:35704080 A C 0.080576 1.0366e-04
22:35708569 G A 0.135611 6.7707e-05
22:35711543 C A 0.326711 -6.3654e-05
22:35717246 C T 1.636745 -4.3378e-05
22:35722011 A G 0.216118 -5.3422e-05
22:35723739 G A 0.049709 -2.9899e-05
22:35723831 G A 1.746994 -3.4265e-05
22:35727976 A G 0.049631 -2.6810e-05
22:35729721 A G 1.170938 -6.3114e-06
22:35733654 A G 1.240033 -4.0218e-05
22:35742762 T C 0.091777 2.5065e-05
22:35745196 G T 0.560470 2.9855e-05
22:35749400 A G 0.982557 5.4328e-05
22:35750980 A G 0.214622 6.1121e-05
22:35755340 A G 0.101797 2.0108e-06
22:35758019 C T 0.099229 -1.6660e-05
22:35764919 G A 0.973596 -1.9097e-05
22:35768057 A G 0.733280 5.2890e-05
22:35772168 A G 0.109252 5.5075e-06
22:35777185 C G 0.117120 -3.9040e-05
22:35779223 C T 0.101056 -1.4839e-06
22:35783413 G A 1.045905 3.1683e-05
22:35786659 G A 0.032247 5.6963e-05
22:35787235 T C 0.625190 5.3244e-05
22:35789263 G A 0.742751 6.3611e-05
22:35793918 G A 0.131505 -2.7113e-05
22:35797833 T G 0.127091 2.0745e-04
22:35798935 A G 0.028047 4.7645e-05
22:35802661 G C 0.178649 -8.0648e-05
22:35805720 T C 0.084617 2.5094e-04
22:35814215 G A 0.162525 3.0786e-05
22:35814962 G C 0.154219 2.4713e-05
22:35815296 T C 0.981389 -3.2560e-05
22:35817553 T C 0.531213 -1.2730e-04
22:35831349 T C 0.030776 -1.4738e-05
22:35840396 A G 1.061419 -4.0119e-05
22:35842782 T C 1.571272 9.6081e-06
22:35843799 T C 0.028147 8.3975e-05
22:35844298 T C 0.088814 -8.9071e-06
22:35848659 C T 0.273146 2.0089e-05
22:35855828 A G 1.562768 1.8024e-05
22:35859158 G A 0.484295 6.3275e-05
22:35860077 C T 0.038855 4.8952e-06
22:35864572 C T 0.070423 -6.7017e-05
22:35868337 C T 0.030387 -4.4193e-05
22:35868392 A G 0.293640 -1.5581e-04
22:35869319 C A 0.286840 -2.4765e-05
22:35871232 G A 0.246674 -6.7250e-05
22:35875615 G A 0.342183 1.7991e-05
22:35877611 G C 0.346679 5.4742e-06
22:35879081 T C 0.146542 -1.5034e-04
22:35879139 G A 0.065210 1.1299e-04
22:35881356 T C 0.061364 -4.4284e-05
22:35882281 T G 0.022279 -4.6860e-05
22:35882540 C T 0.692945 -1.2465e-05
22:35885798 T C 0.101858 -3.8887e-05
22:35889624 T C 0.076230 -2.0452e-05
22:35890112 C T 0.769613 1.1272e-05
22:35898803 G A 0.323063 5.7463e-05
22:35902517 G A 0.601746 1.5542e-05
22:35902777 G A 0.146179 -4.2006e-05
22:35905067 T G 0.755465 5.1945e-08
22:35910311 A G 0.058745 -1.1758e-06
22:35911044 A G 0.072874 1.0619e-04
22:35913606 G A 1.048070 1.7305e-05
22:35913976 C A 0.210458 -1.5291e-05
22:35914490 A C 0.134030 -4.1159e-05
22:35915388 C T 1.116435 1.5897e-05
22:35915430 T C 0.069096 -6.2827e-04
22:35916076 T C 0.131430 6.4576e-05
22:35916680 G T 0.096409 2.3377e-05
22:35917546 A G 1.005784 1.4762e-04
22:35918270 C T 0.137993 6.7369e-06
22:35919446 A G 0.294967 -1.5719e-05
22:35919837 T C 0.158208 -2.4763e-05
22:35922604 G A 0.926305 2.9072e-05
22:35925430 G A 0.506834 -6.3422e-05
22:35933613 T C 0.043922 -2.1716e-05
22:35934614 G A 0.944907 1.3980e-04
22:35939369 T C 1.055295 -1.8808e-04
22:35944014 G A 0.842140 1.3905e-04
22:35948435 T C 0.555666 -5.2166e-05
22:35951876 G A 0.329402 -1.4921e-05
22:35952322 A G 1.771090 5.6221e-05
22:35952603 C A 0.221503 -7.5923e-04
22:35959242 A G 1.335978 7.0479e-05
22:35959734 C G 0.025833 8.1424e-05
22:35961330 A G 0.078807 5.1775e-05
22:35962060 G A 1.646495 1.2842e-05
22:35964158 G C 1.682166 8.7119e-05
22:35972304 A G 0.440955 1.5292e-04
22:35975792 C T 0.025382 2.8277e-05
22:35977158 T C 0.883932 -6.6239e-05
22:35979968 A C 0.237680 4.0002e-05
22:35982589 C T 0.021204 -4.4025e-05
22:35982800 A G 0.205807 -6.9669e-06
22:35984019 T C 0.021542 1.3107e-04
22:35984385 A G 0.356601 1.5878e-05
22:35985165 G A 0.047855 1.0090e-04
22:35992907 C T 1.953712 7.1645e-05
22:35993783 A C 1.034158 -3.5108e-05
22:35996272 C T 0.134945 -1.7427e-05
22:35998588 C T 0.037170 1.4409e-04
22:36001258 C T 1.208832 -2.7695e-05
22:36002985 C A 0.032795 4.1672e-05
22:36007075 T C 0.916730 -1.8109e-05
22:36011129 T G 1.106256 -9.9347e-06
22:36013119 A C 0.038813 3.9485e-05
22:36014553 C T 0.052137 3.0216e-05
22:36027062 T C 0.061530 -1.5220e-05
22:36032971 C G 1.287817 5.4525e-05
22:36034065 C T 0.194849 4.7091e-05
22:36034818 A G 0.891060 1.7865e-07
22:36038700 A C 0.045096 3.5221e-05
22:36040410 G A 0.136425 4.6231e-05
22:36043201 A G 0.223931 2.3102e-05
22:36043635 G A 1.959480 1.1739e-05
22:36044487 A G 0.047901 1.8698e-05
22:36052321 A G 0.028735 6.5943e-05
22:36053342 T C 0.044045 3.9335e-05
22:36053526 G A 0.196115 -1.2371e-04
22:36055130 A T 0.023486 9.1355e-05
22:36063884 T C 0.025106 4.4954e-06
22:36072262 T C 0.732076 -3.8812e-05
22:36074043 C T 0.073373 -9.5412e-06
22:36080160 A G 0.023145 7.6958e-05
22:36082417 G A 1.152956 5.8057e-06
22:36084791 C T 0.044691 -2.8514e-05
22:36085208 A G 0.021766 -4.6710e-05
22:36085347 T C 1.161275 9.9174e-06
22:36094766 T G 0.534527 -7.2468e-06
22:36103951 T C 0.622915 1.5265e-05
22:36104730 T C 1.371129 8.4191e-07
22:36107321 T C 0.068625 1.5641e-05
22:36110465 C T 0.740304 -9.6165e-06
22:36110944 T C 0.063656 -9.5987e-07
22:36115172 C T 0.667963 -1.5075e-05
22:36122724 A C 0.020383 7.3925e-06
22:36122930 T C 0.638809 6.9361e-06
22:36123083 T C 0.534270 -1.3964e-05
22:36124860 G C 0.650605 -4.1439e-07
22:36125876 T C 0.649287 1.7251e-06
22:36127324 A G 0.085665 -7.4106e-05
22:36128062 A G 0.072987 -1.1563e-05
22:36130527 C T 1.392480 2.3563e-05
22:36130577 A G 0.815648 1.1864e-05
22:36130786 G T 0.517292 2.9533e-05
22:36134668 G A 0.304542 3.9659e-05
22:36165656 C T 0.078882 1.5770e-05
22:36170990 G A 0.037868 -4.9241e-05
22:36175768 A G 0.091017 -1.9612e-05
22:36176577 A G 0.243717 2.5412e-04
22:36180535 G A 0.275428 1.1755e-04
22:36183988 T C 0.188250 1.2686e-04
22:36198350 T C 0.061199 -5.1559e-05
22:36202141 A G 0.352083 -2.4148e-05
22:36218764 A G 0.056739 -1.2305e-04
22:36233761 C T 0.091400 5.1814e-05
22:36240057 C T 0.379837 -3.6757e-05
22:36252267 G A 0.142157 -7.6231e-05
22:36269528 T C 0.076603 1.4048e-05
22:36271656 T G 1.901735 -2.6655e-05
22:36283665 G A 0.063331 -1.2463e-04
22:36288106 C T 0.331002 -5.3848e-05
22:36288320 A G 1.432435 -3.7584e-05
22:36308955 T C 0.025713 -1.3924e-05
22:36311770 G T 0.179691 6.9593e-05
22:36321663 A G 0.095772 -1.1143e-05
22:36330938 C T 0.132706 -3.3964e-05
22:36339542 T C 0.266376 6.8667e-05
22:36342905 A G 0.038547 -7.1676e-05
22:36360896 A G 0.034197 -5.2512e-05
22:36363641 A G 0.059615 -3.8451e-05
22:36375913 A G 0.062241 1.9774e-05
22:36377903 G A 0.022233 1.2047e-05
22:36406871 T C 0.034548 -5.0111e-05
22:36414359 T C 0.080349 -9.9019e-06
22:36423437 A G 0.177653 6.5586e-05
22:36427484 C T 1.067521 -8.0791e-06
22:36439208 C G 0.198663 -8.0996e-05
22:36449158 T C 0.266723 6.4574e-05
22:36451815 A G 0.202691 7.5193e-05
22:36452745 G C 0.087486 3.5005e-05
22:36457613 T C 1.283734 5.0742e-06
22:36460074 C G 0.245849 -2.8899e-05
22:36467031 G A 0.052127 -3.0399e-04
22:36475222 C T 0.421003 -6.3830e-06
22:36477019 T C 0.060085 -4.2653e-05
22:36480881 T C 0.178614 -4.0304e-05
22:36496283 C G 0.106298 9.2790e-05
22:36498980 T C 0.624694 -6.0582e-05
22:36501713 T C 1.319223 3.6734e-06
22:36517307 C T 0.363420 2.8623e-05
22:36519002 T C 0.243467 -7.3874e-05
22:36519040 T C 1.167205 2.0669e-05
22:36519596 A C 0.925344 8.5283e-05
22:36527967 G A 0.513439 4.2594e-05
22:36532058 A G 0.272500 -2.1047e-05
22:36533785 T C 0.719830 -4.4303e-05
22:36537725 A G 0.307055 -2.2323e-05
22:36537763 T C 0.120573 -5.9336e-05
22:36537893 G A 0.386407 -5.2484e-05
22:36540261 A C 1.279226 -4.0503e-05
22:36541825 T C 0.543345 -2.4199e-05
22:36545137 T A 1.663438 -2.2009e-03
22:36545570 C T 1.331927 -4.9606e-05
22:36546358 A G 0.024346 4.4835e-05
22:36550782 C T 0.678894 -9.6446e-06
22:36556823 T G 1.639595 -1.4236e-04
22:36557521 A G 0.110365 -5.9867e-05
22:36560473 A G 0.072711 -6.9645e-05
22:36562951 A G 0.682251 -3.6339e-06
22:36565029 A G 1.081092 -3.4772e-05
22:36569844 G A 1.212217 -1.9127e-05
22:36576223 A G 1.505240 -1.0540e-05
22:36576940 A G 0.531778 4.7146e-05
22:36583084 C T 0.962521 -5.8905e-05
22:36584713 G A 1.512569 -1.3114e-05
22:36587511 T C 0.978468 -9.5622e-05
22:36587704 C T 0.551547 4.8935e-05
22:36588489 G A 0.044850 1.0047e-05
22:36592731 C T 0.031653 -3.2526e-05
22:36592998 C T 1.563336 -1.3847e-05
22:36594371 C A 0.178218 1.9556e-04
22:36594631 A G 0.100881 -2.9441e-05
22:36597744 C A 0.200691 4.8280e-05
22:36598049 G C 0.753732 4.3104e-06
22:36600841 G A 0.705013 -2.1496e-05
22:36605331 T C 1.561340 8.5629e-05
22:36608205 G A 0.810698 1.4889e-05
22:36609181 T C 0.457541 5.3532e-05
22:36609634 A G 0.162641 7.1821e-05
22:36611382 C T 0.658427 2.3857e-05
22:36616445 C T 0.153066 -1.8974e-05
22:36616857 T C 0.053266 4.3493e-05
22:36618077 C A 0.459735 5.1362e-05
22:36624231 T C 0.022730 8.4424e-05
22:36626762 C T 0.105883 -2.0045e-04
22:36629633 C A 0.697606 -5.9844e-06
22:36631593 G A 0.918999 -1.5619e-05
22:36632643 G T 0.098220 1.7192e-04
22:36633025 T C 0.820046 3.8485e-05
22:36633744 A G 0.092501 3.5672e-05
22:36633861 A C 0.058407 -5.5558e-05
22:36634586 C A 0.246901 -3.3300e-05
22:36635032 C T 0.956212 -1.2825e-05
22:36635967 G A 0.833486 3.8363e-05
22:36643730 C T 0.064175 -4.0435e-05
22:36644108 G A 0.081728 5.7813e-05
22:36644151 A G 0.389808 5.3322e-05
22:36644857 T C 0.383531 3.3583e-06
22:36648738 T C 0.203963 3.6307e-05
22:36651231 G T 0.226291 4.0215e-05
22:36652931 T C 1.388588 -1.5156e-05
22:36655735 A G 0.066463 -2.4678e-04
22:36657740 A G 0.114900 -2.0913e-05
22:36657789 C T 1.204508 -4.5022e-05
22:36658855 C T 0.115377 -2.5259e-05
22:36661330 A G 1.625638 -1.8871e-05
22:36661646 A G 1.627079 -1.3568e-05
22:36662654 C A 0.106389 5.7167e-05
22:36664002 A G 0.365738 3.1725e-05
22:36669095 T C 0.500333 4.0441e-05
22:36669145 G A 1.973271 6.8174e-06
22:36670690 T C 0.412564 1.6353e-05
22:36672276 C A 1.254116 1.5723e-05
22:36675364 G A 0.917720 -4.2701e-06
22:36677400 A G 0.267820 4.3198e-06
22:36679058 C T 1.268398 1.3437e-05
22:36680825 G C 1.335205 2.9223e-04
22:36684331 T C 0.082348 1.5586e-04
22:36684358 A C 0.380042 -2.5307e-05
22:36692752 C T 0.025379 5.5639e-05
22:36693922 T C 0.114903 -7.7355e-05
22:36693980 A T 1.304023 2.4788e-05
22:36697486 C T 0.040780 -1.2471e-05
22:36704700 T C 0.100174 9.9648e-05
22:36704834 A C 0.137097 -3.4219e-05
22:36707661 G A 1.360512 1.0428e-04
22:36708483 A G 1.928791 4.5922e-05
22:36713020 T C 1.953654 1.0733e-04
22:36718351 A G 0.101797 -1.0650e-05
22:36719387 T C 0.048394 -6.8914e-06
22:36720779 T C 1.187731 -2.0630e-05
22:36722503 T C 0.052562 -7.2076e-06
22:36728152 A C 0.126461 7.3332e-05
22:36732992 G T 0.213723 3.8694e-06
22:36733938 G A 1.314997 9.7383e-06
22:36738145 G A 0.103436 -3.3401e-04
22:36740566 C T 1.975001 5.1404e-05
22:36748993 G A 1.919655 -4.7130e-05
22:36751101 A C 1.086684 -9.7700e-06
22:36763048 A G 0.049582 -8.1735e-05
22:36764076 G A 0.043431 -1.1331e-04
22:36764788 G A 0.240471 -4.3277e-05
22:36765011 A G 0.068252 4.5659e-05
22:36768595 G A 1.356491 -1.3082e-05
22:36774812 C T 0.197105 -7.2031e-06
22:36776099 T C 0.040319 -9.1899e-06
22:36777765 T G 0.094227 9.1861e-05
22:36782580 A G 0.159324 -2.8403e-05
22:36782759 A C 0.063003 -5.2750e-05
22:36788999 A G 0.066152 -7.9330e-05
22:36803933 A G 0.100524 3.2584e-06
22:36807762 T C 0.545166 5.1015e-05
22:36815570 A G 0.765955 2.1163e-05
22:36829999 A G 0.615352 2.1951e-04
22:36831881 A G 0.776472 8.9835e-05
22:36837065 G A 0.094821 -5.7317e-05
22:36852471 C T 0.043646 -1.3712e-04
22:36868904 T C 0.180178 1.8564e-05
22:36870845 C A 0.323972 -1.3004e-05
22:36874223 T C 0.179662 -4.3276e-05
22:36885159 C A 0.213697 -3.6404e-06
22:36886199 G C 0.021253 1.6728e-04
22:36889930 G A 0.381730 2.7524e-05
22:36891786 C G 1.225729 -1.1411e-05
22:36892369 G A 0.036378 8.2328e-06
22:36897161 G A 0.026359 -1.0632e-04
22:36897427 C T 0.125383 3.6253e-05
22:36900271 C T 1.619413 2.7574e-06
22:36900806 G A 1.436187 -1.6530e-05
22:36900812 T C 0.025434 4.5364e-05
22:36916156 C G 0.106052 2.6052e-05
22:36917349 A G 0.065292 4.1844e-07
22:36918763 C T 0.027222 -6.1181e-06
22:36920062 C T 0.228047 -2.9337e-05
22:36922052 C T 0.128217 -4.6771e-05
22:36922262 G A 0.052906 4.5654e-05
22:36923144 T C 1.285681 -2.0643e-05
22:36923591 T C 0.689742 1.5332e-06
22:36924714 G A 0.473114 -1.9635e-05
22:36928457 A G 0.370850 -1.2706e-05
22:36939236 T C 0.072234 1.6198e-04
22:36941065 A G 0.825460 1.6470e-05
22:36941503 G T 0.034830 4.6628e-05
22:36942323 A G 0.586163 2.4479e-05
22:36946643 T G 1.186423 -5.5656e-05
22:36947104 G A 1.278937 -3.4353e-05
22:36948035 T C 0.048131 5.2154e-05
22:36954605 C T 0.057651 1.0675e-05
22:36954939 T C 1.163764 -1.1627e-04
22:36959500 T C 0.112043 -6.9507e-07
22:36962852 T C 0.127367 -1.7274e-05
22:36965284 C T 0.887025 -8.7042e-06
22:36965982 A G 0.057979 5.2007e-05
22:36969134 G A 0.062698 -2.1127e-04
22:36969683 G T 0.458105 2.8625e-05
22:36970912 T C 0.664071 -1.5775e-05
22:36976510 T G 0.548675 -1.3848e-05
22:36978260 T G 0.427423 -2.6995e-05
22:36983428 A G 0.551687 1.7215e-06
22:36986092 C T 0.667099 2.8193e-05
22:36988118 G A 1.818592 -3.5005e-06
22:36992487 C G 0.205816 2.8567e-05
22:36996189 C A 0.060569 9.4085e-05
22:36998907 T C 1.176744 4.3223e-05
22:37001495 G T 0.495003 1.3098e-05
22:37002064 A G 0.042701 -1.8987e-05
22:37002653 C T 0.060845 1.7255e-05
22:37011648 A G 1.284782 -5.1259e-05
22:37012281 G T 0.182823 1.8481e-06
22:37012711 G A 0.029815 -4.2254e-05
22:37013167 G C 1.518402 -4.1977e-05
22:37019410 C T 0.067680 8.7391e-06
22:37025927 A G 0.048852 1.5127e-05
22:37029920 A G 0.173885 4.0530e-06
22:37032163 G A 0.045684 4.4171e-05
22:37038424 T C 0.042234 4.2338e-06
22:37042030 A G 0.102491 -4.2300e-05
22:37045113 C T 0.145449 -1.0325e-05
22:37050675 G C 0.547234 5.4143e-07
22:37059389 T G 0.520437 1.9951e-05
22:37060652 C G 0.628089 5.7375e-05
22:37062850 A G 0.197017 3.9354e-05
22:37074505 G A 0.034973 6.9062e-05
22:37077414 T G 0.116935 2.5622e-05
22:37077643 T C 0.298908 -1.6973e-05
22:37078069 A G 0.020763 -1.3775e-05
22:37080738 C G 1.402142 1.1076e-05
22:37082112 A G 1.325056 -6.1135e-06
22:37084139 A C 0.059650 3.6697e-05
22:37086181 T C 0.141904 -4.3307e-05
22:37087493 A C 1.377582 -1.2569e-05
22:37090343 A G 0.555364 -1.3631e-06
22:37096101 C A 0.193888 1.5275e-05
22:37096927 C T 1.127766 2.5130e-05
22:37101890 C T 0.797033 -4.7886e-05
22:37103563 G A 0.080735 -4.2281e-05
22:37104419 C T 0.030721 2.8787e-05
22:37110264 T C 0.025366 -7.9796e-06
22:37118543 T C 0.810549 1.6620e-05
22:37121731 A C 0.071377 5.6394e-05
22:37122603 C T 1.928022 -5.7089e-05
22:37122724 T C 0.025577 6.7961e-05
22:37123295 T C 0.044285 8.5150e-05
22:37126789 T G 0.034535 -1.1233e-04
22:37129340 T C 0.036249 5.0322e-05
22:37131707 A G 0.056840 3.6064e-07
22:37134562 C T 0.138009 -3.8948e-07
22:37135103 T C 0.035499 1.1492e-05
22:37140424 T G 1.651851 -4.8116e-05
22:37149351 C T 0.119674 -4.1034e-05
22:37155457 C A 1.470014 -1.5795e-05
22:37157847 A G 0.528834 2.7227e-06
22:37162411 G A 0.088434 -7.1102e-05
22:37163329 T C 1.603752 -2.1063e-05
22:37177878 T C 0.147834 4.7231e-05
22:37181778 C T 0.122469 -9.7231e-05
22:37184521 G A 0.184781 3.6641e-05
22:37191418 G A 1.463902 -9.9459e-06
22:37192999 G A 0.205109 3.1450e-05
22:37193502 T C 0.041747 -1.8208e-05
22:37193540 G A 0.104708 1.2534e-07
22:37193703 A G 0.056986 -4.0420e-06
22:37193986 A C 1.337526 5.8954e-05
22:37194716 C A 1.843194 -1.4645e-05
22:37195893 T C 0.957111 2.6656e-06
22:37199132 C T 0.100463 7.3016e-05
22:37200629 A G 0.041987 -6.2632e-05
22:37202179 C T 0.295172 -5.0499e-05
22:37204229 T G 1.853701 1.4454e-05
22:37206341 G T 0.894198 -5.2130e-05
22:37208952 G A 1.852977 7.0545e-06
22:37209296 C G 1.853815 1.2287e-06
22:37210469 A G 1.039345 8.4563e-06
22:37210677 C T 1.507944 4.3296e-06
22:37211803 A G 0.087395 2.7038e-07
22:37212536 C A 1.815414 1.0263e-05
22:37214721 T C 1.485156 -1.6874e-05
22:37215827 T C 0.036485 5.6098e-05
22:37217354 G A 0.054483 9.3866e-06
22:37225933 G C 0.077496 4.9049e-05
22:37226208 A G 0.315315 6.5495e-06
22:37228338 T C 0.295438 -1.9122e-05
22:37229503 C T 0.056434 -7.0460e-05
22:37235632 A G 0.121391 -5.1582e-06
22:37238408 T C 0.729840 -2.2754e-05
22:37243220 C T 1.805959 -2.4875e-05
22:37243662 G T 0.444548 -1.5223e-05
22:37245704 C T 0.185508 -1.1398e-05
22:37246947 T C 0.050997 1.0032e-05
22:37251461 G A 0.128749 -3.7772e-05
22:37253239 T C 0.096736 1.0332e-05
22:37254621 A G 0.265184 -3.5017e-04
22:37256351 T G 0.315101 6.4387e-06
22:37256846 A G 0.908054 1.3931e-04
22:37257712 A C 0.140953 -4.1965e-04
22:37258503 C T 0.610162 -8.4070e-05
22:37259534 A G 0.044827 3.4729e-05
22:37259605 C T 1.580569 -1.2669e-05
22:37262753 T G 0.034788 5.0988e-05
22:37262966 T C 0.124377 3.1623e-05
22:37263618 A G 0.176670 -3.6946e-05
22:37263846 C T 1.548113 -1.5074e-05
22:37264066 A G 0.108668 2.3446e-04
22:37266023 T C 0.120391 -6.9125e-05
22:37269507 C T 1.311404 2.9375e-05
22:37271013 C G 1.458878 2.5776e-05
22:37271882 C T 1.646323 1.4787e-05
22:37273180 G T 0.142628 -3.4846e-06
22:37274943 C T 0.034915 -6.3707e-05
22:37275555 A G 0.063097 -3.7291e-06
22:37276251 G A 0.983190 -2.4636e-05
22:37277701 A G 0.114328 2.2048e-05
22:37279156 A G 0.037966 8.1537e-06
22:37280214 A G 0.093780 -6.6249e-05
22:37285894 A G 1.510771 -4.8082e-05
22:37290201 A C 0.095318 -3.5437e-05
22:37291789 G A 0.047427 -7.9401e-05
22:37293910 A G 0.029673 7.1077e-05
22:37296596 C T 0.029903 9.0023e-05
22:37307054 A G 0.125176 -7.0232e-05
22:37307594 T G 0.067151 3.0447e-04
22:37307865 C T 0.049936 1.1656e-04
22:37308691 T C 0.305136 -3.6598e-05
22:37309959 A G 0.038297 1.7589e-06
22:37310046 A G 0.968062 -4.2785e-05
22:37314600 A G 0.098005 -4.9174e-05
22:37315967 A G 0.050017 1.9976e-05
22:37318515 C T 1.024824 -3.7688e-05
22:37321860 A G 0.206027 -3.7776e-05
22:37322820 G T 0.185491 2.5624e-06
22:37323988 T C 0.886399 7.1792e-05
22:37324740 C T 0.040475 3.8398e-06
22:37325833 T C 0.070871 -4.4645e-05
22:37326443 C G 0.112277 -1.0989e-05
22:37326794 A G 0.040069 -1.8444e-05
22:37327707 T C 0.039981 2.1060e-05
22:37328051 A G 0.064652 -5.0462e-05
22:37329339 A G 0.055541 -4.1741e-05
22:37329545 G A 1.447521 3.8265e-05
22:37330082 C T 0.871660 2.1528e-05
22:37333936 T C 0.040406 2.2499e-05
22:37337409 T C 0.595946 4.4129e-05
22:37339018 T C 0.124182 4.5975e-06
22:37339064 G C 0.029455 2.9802e-05
22:37340429 G A 0.208945 4.5390e-05
22:37340591 T G 0.289862 4.9484e-05
22:37342719 C T 0.593323 4.8387e-05
22:37343000 A C 1.383103 -7.5733e-07
22:37343442 A G 0.048417 4.2142e-05
22:37343466 T C 1.772132 -1.3194e-05
22:37344580 T C 0.054964 9.3480e-06
22:37347609 A C 0.869505 -4.1149e-07
22:37347831 T G 0.220374 2.9380e-05
22:37347959 T C 0.269728 2.9112e-05
22:37348019 T C 0.092514 3.3453e-05
22:37354910 C T 0.164469 4.3311e-05
22:37355706 A G 0.389416 -1.7593e-05
22:37359649 C T 0.114546 7.5891e-05
22:37361857 G A 0.194109 -1.3004e-05
22:37365039 T C 0.065538 -1.3963e-05
22:37365274 T C 0.114150 -2.0994e-05
22:37365352 G A 0.128999 2.2964e-05
22:37366826 C T 0.134744 -8.7402e-05
22:37367536 T C 0.332699 4.9621e-06
22:37368022 T G 0.571408 2.7350e-05
22:37374429 A G 0.280397 3.2419e-06
22:37383047 T C 0.534416 -6.2792e-05
22:37383241 G T 0.046047 3.0032e-05
22:37386128 G A 0.028485 -1.2514e-05
22:37387257 C T 0.139438 -5.3544e-05
22:37390141 G A 0.089407 -4.7260e-06
22:37394294 A G 0.400370 2.1884e-05
22:37398195 T C 0.394408 1.0076e-05
22:37401532 A G 0.891894 -3.2797e-05
22:37402819 C T 1.556101 -1.8463e-04
22:37404167 C A 0.201980 -2.9979e-05
22:37404409 C G 0.048780 -2.0758e-05
22:37405210 G C 0.118704 -1.5548e-05
22:37407109 C G 0.069836 4.1875e-05
22:37407194 A G 0.101290 -1.3156e-05
22:37417326 T C 0.037297 1.3900e-05
22:37420890 T C 0.106246 -3.7324e-05
22:37423486 G T 0.472919 -3.7088e-05
22:37425202 A G 0.335838 -9.0863e-06
22:37429805 G A 0.087596 8.4276e-06
22:37432693 A C 0.042633 -1.1974e-05
22:37437172 A G 0.025002 4.0747e-05
22:37439033 G A 1.738999 -9.6074e-06
22:37442255 G A 0.064672 2.7943e-04
22:37453256 T G 0.271105 5.5704e-05
22:37454236 T C 0.025570 -8.4831e-05
22:37455874 C T 0.038537 -4.7427e-05
22:37462813 A G 0.047752 2.6134e-05
22:37462926 A G 0.768747 -7.1648e-05
22:37467392 C G 0.739827 -2.6943e-05
22:37470224 C T 1.074568 -3.9173e-05
22:37470640 A G 0.037015 -4.6701e-05
22:37471290 A G 0.247164 1.3986e-04
22:37474079 A G 0.783693 -7.0809e-06
22:37477732 T C 1.156247 9.2037e-05
22:37478775 G A 0.424441 5.8265e-04
22:37479864 C T 0.039251 -6.9183e-06
22:37480269 G A 0.481556 1.8954e-04
22:37480605 T C 0.121966 2.9043e-05
22:37484848 A G 0.030137 9.6916e-05
22:37485724 C T 0.776342 -5.3587e-05
22:37488981 G A 0.831760 -8.1293e-05
22:37494915 A G 0.775209 -4.0976e-05
22:37495635 A G 0.435317 2.7609e-04
22:37495822 G A 1.256638 2.2332e-05
22:37498026 T C 0.626924 -2.7083e-05
22:37499565 A G 0.059728 -9.6236e-05
22:37499692 G A 0.815287 9.6463e-06
22:37506680 C T 0.854814 2.8613e-05
22:37507019 A G 0.255090 2.2143e-05
22:37509965 C A 1.744196 2.5404e-05
22:37513316 A G 0.687901 -1.1696e-05
22:37516789 T G 0.043259 -3.2346e-05
22:37516985 G A 1.690780 -8.6327e-07
22:37520225 G A 1.048070 -1.7951e-07
22:37524619 T G 0.351927 2.1146e-05
22:37524990 T C 0.056830 -1.8251e-04
22:37525731 G A 0.593093 1.7819e-04
22:37525766 A C 0.029605 -9.5707e-06
22:37528098 T C 0.651929 2.0619e-05
22:37529432 A G 0.043396 -1.2035e-05
22:37532126 A G 0.041283 -1.9141e-05
22:37532441 A G 0.296467 2.4850e-05
22:37532954 A G 0.060183 1.9837e-05
22:37533786 G C 0.885386 2.6947e-05
22:37534034 A G 0.867667 2.9213e-05
22:37534976 T C 0.154222 1.6177e-05
22:37539188 A G 0.402515 -2.8197e-05
22:37541831 C G 0.640238 1.4011e-05
22:37542670 T C 0.020153 -1.4145e-05
22:37543173 A G 1.529765 2.2242e-05
22:37544438 A G 0.037923 8.0849e-06
22:37544486 A G 0.523046 -1.7690e-05
22:37547987 T C 0.084120 -1.9624e-06
22:37551607 G A 0.631997 -7.8494e-06
22:37551751 T C 0.786374 7.9189e-06
22:37554229 C T 0.038047 -8.7734e-05
22:37554839 G C 0.749071 1.0860e-06
22:37558356 A G 0.438663 -4.5257e-05
22:37559394 C T 1.957409 -1.4733e-05
22:37559801 T G 0.069034 5.3080e-05
22:37560170 G A 0.020555 -5.7963e-05
22:37560667 T G 1.952787 1.0657e-04
22:37560751 T C 1.081053 -2.4210e-05
22:37562254 C A 1.969987 3.1434e-05
22:37565492 T C 1.191029 -1.1323e-04
22:37567490 A G 0.314546 -1.0720e-07
22:37567827 A G 1.871286 -3.5642e-05
22:37571497 G A 1.522238 -3.6290e-06
22:37572236 G A 0.032779 5.3907e-05
22:37574264 T C 0.556926 5.5417e-06
22:37574783 G C 0.052270 -3.7432e-05
22:37575398 T C 0.492832 6.8330e-06
22:37575803 T C 0.034931 2.6407e-05
22:37577052 T C 0.048891 4.5202e-05
22:37578388 T C 0.027274 -5.2172e-05
22:37578652 A G 0.122540 -1.8845e-05
22:37581383 T C 0.383086 -1.7832e-05
22:37581422 C G 0.466152 -1.7902e-07
22:37581485 A C 0.844223 2.5044e-05
22:37586018 T C 0.038709 9.6173e-06
22:37589775 C G 0.023256 1.2904e-05
22:37591318 A G 0.847531 3.4048e-05
22:37596679 A G 0.091803 -1.1502e-04
22:37599065 T G 1.075250 5.5830e-05
22:37605524 G A 0.224619 -1.6719e-04
22:37607457 C G 1.012373 -3.3774e-05
22:37611862 T G 0.854977 -8.8427e-06
22:37613309 T C 0.888258 2.0518e-06
22:37620472 A G 0.273610 1.0172e-04
22:37621269 C A 1.422922 2.0873e-05
22:37622486 A G 0.113105 -5.5734e-06
22:37630788 C T 1.748396 -3.1243e-05
22:37631008 T C 0.308204 -5.5124e-06
22:37631358 G A 0.028809 -3.2797e-05
22:37632295 A G 0.035359 -4.8915e-05
22:37632770 A T 0.539145 4.3543e-06
22:37633775 A G 0.311232 -1.9953e-04
22:37637653 C G 0.275908 4.4687e-05
22:37641996 A G 0.847044 3.4465e-05
22:37644621 T C 0.200854 -7.3084e-05
22:37648403 C T 0.024846 -3.0268e-05
22:37649529 A G 0.063049 -3.8006e-05
22:37649646 C T 0.277213 2.7818e-05
22:37660178 T C 0.407267 2.7326e-05
22:37660255 G A 0.733634 -1.6361e-05
22:37666786 T C 0.366007 -2.8186e-05
22:37667636 G T 0.344141 -1.0144e-04
22:37671896 A G 0.590766 -1.0274e-04
22:37674547 A G 0.700622 -1.4212e-05
22:37675218 G A 1.713952 1.4133e-05
22:37677392 T G 1.521213 -2.0133e-05
22:37677949 A C 0.421390 3.2555e-06
22:37678204 T C 1.101810 -1.4616e-05
22:37678531 C T 0.021857 2.6184e-05
22:37679671 T C 0.510765 -2.9720e-05
22:37679763 G A 1.253260 -4.8883e-05
22:37681986 A G 1.187020 -1.9273e-05
22:37683393 A C 0.666781 -2.7705e-05
22:37685739 A G 1.141002 -1.1172e-05
22:37686902 A G 0.036810 2.2515e-05
22:37696555 G A 1.134225 -3.6643e-05
22:37698667 G A 0.123066 1.0892e-04
22:37699377 C T 1.257119 -5.7941e-06
22:37702902 C T 0.059988 -2.6514e-06
22:37703471 T C 0.063162 9.4210e-06
22:37703957 T C 0.031630 -1.0138e-04
22:37710569 T G 0.736033 -1.7896e-05
22:37713813 A G 0.970048 -3.8454e-05
22:37714945 G T 1.865402 -9.0755e-05
22:37715544 A G 0.646690 -2.4821e-05
22:37720268 G A 0.626183 3.1120e-05
22:37720292 T C 0.133413 8.5434e-05
22:37726974 C T 0.115737 5.5961e-05
22:37728254 C T 1.119311 4.9884e-05
22:37730433 T C 0.304646 1.1681e-06
22:37731438 T C 0.051607 -8.7192e-05
22:37737276 A G 0.045200 6.4762e-05
22:37739324 A G 0.722823 6.4593e-06
22:37751847 G A 0.760168 5.0506e-06
22:37753256 C T 0.635359 1.2205e-06
22:37754246 T C 0.022704 3.8249e-05
22:37755323 T C 0.022353 2.3852e-05
22:37755604 T C 0.126656 1.6599e-05
22:37756431 C T 0.041237 -4.6141e-05
22:37757099 G A 0.782999 -6.2100e-06
22:37757798 G A 0.683260 8.4743e-06
22:37758272 C T 1.889959 4.0832e-05
22:37770357 G A 0.765076 -2.7835e-05
22:37770630 A G 0.604885 1.7215e-05
22:37771158 A G 0.869972 -3.1070e-05
22:37775228 G T 0.856580 -4.9918e-05
22:37779713 T G 1.428290 -8.2977e-06
22:37780522 C G 0.574391 5.2240e-05
22:37781874 T G 1.545127 -5.7783e-05
22:37784161 T C 0.396160 9.3087e-06
22:37787221 A G 0.771570 8.8854e-06
22:37790602 T C 0.113183 2.5511e-05
22:37792590 G A 0.417602 -8.4989e-06
22:37797800 C T 0.926159 3.7030e-06
22:37800175 T C 0.198436 3.7569e-05
22:37800399 C G 0.043100 1.8062e-05
22:37805874 A G 0.727289 -9.0449e-06
22:37806783 A G 0.054155 -1.2839e-05
22:37810707 C A 1.241711 2.2028e-05
22:37812495 T C 0.058612 4.2945e-05
22:37818011 T G 0.090680 1.1160e-04
22:37818111 C T 0.692618 -8.5211e-06
22:37820415 C T 0.055340 7.4190e-07
22:37827248 A G 0.688797 -5.3117e-05
22:37836819 G T 0.032480 -3.5712e-05
22:37843260 T C 0.583791 7.5022e-06
22:37843741 A C 0.056836 -5.3526e-05
22:37843990 T G 0.331099 3.5137e-05
22:37845116 T C 0.099382 -9.6433e-05
22:37845613 T C 0.087593 4.4464e-05
22:37846010 C G 0.363138 -4.5195e-05
22:37846448 G A 0.706039 -3.2426e-05
22:37858354 C T 0.037131 -1.1913e-05
22:37866063 A G 0.036933 5.5805e-05
22:37879472 A C 0.134838 1.9168e-06
22:37882988 A G 0.135351 9.9551e-06
22:37886629 T C 0.036690 -1.8649e-05
22:37896749 C T 0.444743 -2.7891e-05
22:37899434 G A 0.199627 3.9058e-05
22:37899804 T C 0.037372 -3.4993e-05
22:37902177 C T 0.625898 -1.9661e-05
22:37903578 G A 1.072598 -4.9735e-06
22:37905173 G A 0.297317 -2.3023e-05
22:37908225 G A 0.141641 -1.2190e-05
22:37908435 C T 0.807426 -1.8955e-05
22:37908610 C G 0.215258 1.0247e-06
22:37910713 A G 0.065691 -1.6511e-06
22:37910803 C T 1.158039 7.8358e-06
22:37915100 G A 0.104883 -7.2164e-05
22:37922414 C T 0.517233 -6.0573e-06
22:37923963 T C 0.080969 -3.1540e-05
22:37927668 G A 0.406923 2.3551e-05
22:37931755 G C 0.522076 -8.2774e-06
22:37937829 G C 0.573128 9.3972e-05
22:37943299 A G 0.107869 2.8948e-05
22:37943481 A G 0.066593 4.3697e-05
22:37951451 G A 0.598079 2.5689e-05
22:37951581 C T 0.048709 1.8993e-04
22:37959214 C T 0.647281 4.0904e-05
22:37960051 G A 0.156091 4.1182e-05
22:37960365 A G 0.816346 -8.2098e-06
22:37961091 A G 0.185527 6.7013e-05
22:37961120 A G 0.029955 -5.2730e-05
22:37966060 C T 1.198510 -4.6178e-05
22:37968265 A G 0.038683 -3.4685e-05
22:37973153 A G 0.047596 -7.0726e-05
22:37974295 C G 0.929126 -4.2692e-05
22:37977418 T A 1.948912 -7.6016e-05
22:37977481 T C 0.160882 4.8528e-05
22:37977612 C G 0.068709 -3.5113e-05
22:37978750 A G 0.424898 -9.9793e-05
22:37982012 C A 0.036300 2.6683e-05
22:37984294 C T 1.138431 -3.2511e-05
22:37985387 T C 0.062179 3.4505e-06
22:37992699 G A 0.161171 -1.0633e-04
22:37997451 C T 1.103893 -8.6468e-06
22:38001541 A G 0.027521 -3.3500e-05
22:38003624 T C 1.148214 -1.1111e-05
22:38004362 A G 0.061270 -3.6744e-05
22:38012466 G T 1.070777 -1.2294e-05
22:38013809 A G 1.907593 1.7703e-05
22:38026059 A G 0.035541 -3.8765e-06
22:38032709 G A 0.602632 -2.6875e-05
22:38035349 C T 0.537467 9.1416e-06
22:38035562 G A 0.198825 -1.0278e-04
22:38039634 G C 0.162774 -1.5813e-04
22:38040097 T C 0.049124 5.8512e-06
22:38041015 T C 0.062065 1.2656e-04
22:38051999 T C 0.860903 -1.3627e-05
22:38053908 T C 0.034483 2.1142e-05
22:38057610 A G 0.139746 -1.8534e-04
22:38060850 A G 0.848767 -5.1273e-06
22:38061637 T A 0.020111 7.9857e-06
22:38062589 A G 0.021669 1.8641e-05
22:38065880 T C 0.117736 1.2197e-04
22:38067238 G A 0.145546 -7.1830e-05
22:38071511 C T 0.669453 3.7424e-05
22:38077935 T C 0.119168 2.0528e-04
22:38081571 G C 1.563183 -5.1292e-05
22:38083101 C T 0.437794 1.0860e-05
22:38085523 A G 0.732534 1.0509e-05
22:38088643 T G 0.082660 -5.4220e-05
22:38100040 A G 1.560295 -1.7168e-05
22:38106089 A G 1.901102 -1.4944e-05
22:38115556 A G 1.808893 3.4009e-06
22:38119213 A G 1.241088 -4.0938e-05
22:38121013 G C 0.089667 -1.3654e-05
22:38121152 A C 0.920119 -3.9865e-05
22:38121652 G C 0.032688 -1.8974e-05
22:38130459 T G 0.565254 4.3843e-05
22:38130472 C T 1.901810 -2.5560e-05
22:38135319 A G 0.068567 1.3245e-05
22:38136546 A G 0.043814 -9.9392e-05
22:38136587 C A 0.318444 9.0816e-06
22:38151516 A G 0.035200 3.4482e-05
22:38158608 C T 0.167491 -6.3461e-05
22:38163777 G C 0.124884 1.3770e-05
22:38170046 T C 0.047485 -3.7502e-05
22:38175477 T G 1.261030 -5.8568e-05
22:38176270 T C 0.044142 -2.9474e-05
22:38180747 A G 0.135789 -8.0162e-05
22:38186400 G A 1.391817 -5.4023e-05
22:38188029 A C 0.035200 4.1133e-05
22:38193637 C T 1.878924 1.5796e-05
22:38202552 C T 1.714030 1.2613e-04
22:38204089 T C 1.119590 -2.4412e-05
22:38205989 C T 0.595115 1.8867e-04
22:38212624 T C 0.021302 1.4384e-05
22:38216579 T C 0.052915 2.8494e-06
22:38228802 A G 0.024885 2.4099e-06
22:38251686 C T 1.316221 -1.2752e-04
22:38272894 C G 0.104653 9.9505e-05
22:38273303 G T 0.756530 6.3120e-05
22:38273749 C T 0.829955 2.2480e-05
22:38278741 A G 0.046168 -1.4012e-04
22:38282897 T C 0.421484 -1.1252e-04
22:38283643 A G 0.020289 -9.4986e-05
22:38290052 A G 0.138688 2.2091e-05
22:38306893 T C 0.058878 6.4926e-05
22:38323352 A G 0.146056 3.8026e-05
22:38323507 T G 0.489398 -1.7074e-05
22:38328597 G A 0.075847 -6.4165e-05
22:38339298 G A 0.074633 7.3066e-05
22:38364552 C T 1.267645 -3.7391e-07
22:38375839 G C 0.115912 -1.3676e-04
22:38382304 A G 0.049167 4.1561e-05
22:38386876 T C 0.027329 5.5245e-05
22:38388217 A G 0.032412 3.8137e-05
22:38392662 T G 0.048089 3.5493e-05
22:38402311 T C 0.023103 -7.0632e-05
22:38423264 T G 0.039014 -1.1027e-04
22:38435786 T G 0.095412 -1.8780e-05
22:38447444 A G 1.138519 -3.5802e-05
22:38451080 C A 0.627774 3.3503e-05
22:38455469 A T 0.582940 -4.1796e-05
22:38459430 T C 0.036774 2.1500e-05
22:38462680 T C 0.620107 3.1027e-05
22:38463652 G T 1.251964 -2.9399e-05
22:38473812 G T 0.077551 3.5005e-05
22:38474696 G A 1.446411 2.0062e-05
22:38474952 T C 1.154861 -1.9324e-05
22:38477275 A G 0.212081 -3.3098e-05
22:38478666 G C 0.020919 6.2247e-05
22:38487029 G A 0.829822 1.1741e-04
22:38491765 T G 0.359094 1.8400e-05
22:38496930 C T 0.034028 -5.6554e-05
22:38499523 G A 1.013136 1.2043e-05
22:38500270 T G 0.052711 -8.8255e-05
22:38517880 G T 0.914432 -5.2930e-06
22:38522887 G A 0.896246 6.1006e-05
22:38523065 C T 1.198887 1.7112e-05
22:38528888 T C 0.024483 5.3155e-05
22:38533089 C T 0.047901 9.3505e-06
22:38535222 T C 0.129801 -2.0466e-05
22:38544298 G A 0.708820 2.2874e-05
22:38546033 C T 0.776514 2.5326e-05
22:38560836 T C 0.068148 -3.2905e-06
22:38565838 C T 0.081770 -1.5673e-05
22:38569006 G A 0.945718 -1.1191e-05
22:38577755 A G 0.028397 -6.0058e-07
22:38580917 T G 1.197884 1.1323e-05
22:38587223 A G 0.042214 5.9991e-05
22:38590623 A G 0.084198 5.6165e-06
22:38591190 T C 1.730479 1.4730e-04
22:38593807 C T 1.795953 1.3581e-04
22:38597378 T G 1.119512 2.7937e-05
22:38598041 T C 0.596404 3.0291e-05
22:38605927 A G 0.085831 -2.5685e-05
22:38606780 G A 1.713793 -1.3708e-06
22:38614090 C T 0.614096 -9.4886e-06
22:38614472 T C 0.027910 3.9569e-05
22:38620057 A G 0.543699 4.8582e-06
22:38622471 T G 0.045590 1.9422e-05
22:38623853 T C 0.047132 -7.8038e-05
22:38625404 C A 1.970100 3.4440e-05
22:38627339 A G 0.040393 -3.8031e-05
22:38627429 G A 0.069488 -1.7304e-05
22:38628584 A G 0.596332 1.6026e-05
22:38628643 A G 0.051961 1.8154e-05
22:38630272 C T 0.942842 3.0622e-05
22:38633145 G A 0.027206 -9.3006e-05
22:38636795 G A 1.679128 -5.6946e-06
22:38646900 A G 0.023107 9.3052e-05
22:38652531 A G 0.099946 5.3871e-05
22:38652642 G C 0.040101 1.7395e-05
22:38653322 T C 0.026894 -7.5041e-05
22:38653875 G A 0.030182 1.8602e-04
22:38658577 C G 0.799286 4.0990e-06
22:38659322 T C 0.074311 -1.0812e-04
22:38659518 A G 0.035132 2.7012e-05
22:38663819 G A 1.187965 3.3416e-05
22:38671786 A G 0.028520 -2.0298e-05
22:38673234 A G 0.652730 1.6964e-05
22:38678663 C T 0.343112 -1.0608e-05
22:38679405 G T 0.233895 3.6315e-06
22:38680361 C T 1.590214 -3.0552e-05
22:38683637 C G 1.037596 3.2105e-05
22:38685131 C T 0.383155 -1.5435e-05
22:38687693 C T 0.074720 -1.3552e-04
22:38690899 T C 0.023259 7.8832e-05
22:38693520 T C 0.063714 1.8817e-05
22:38695406 T C 1.758425 1.8768e-05
22:38701618 A C 0.174148 -1.7068e-05
22:38708404 C A 1.685097 5.9300e-05
22:38708506 A G 0.134319 -8.4788e-06
22:38715222 A G 1.062809 4.0542e-05
22:38719189 G A 1.256440 1.0628e-05
22:38719962 T C 0.250965 1.6146e-06
22:38725141 C T 0.044340 4.6173e-05
22:38739491 T C 0.178263 -1.1530e-04
22:38740101 A G 0.034928 -8.6069e-05
22:38740853 G C 0.978432 2.1098e-05
22:38744184 C T 0.531047 -1.7128e-05
22:38746745 A C 0.346822 3.6688e-07
22:38747922 T C 0.038576 6.1251e-05
22:38768797 T C 0.048579 4.4288e-05
22:38777738 T C 0.025745 3.5179e-05
22:38778965 T C 0.034356 8.7964e-05
22:38789936 A G 0.981259 4.9715e-05
22:38791067 A G 0.134514 3.2694e-05
22:38791832 T C 0.037583 9.4960e-06
22:38795842 T C 0.020555 -1.0499e-04
22:38804536 A G 0.029592 -8.6293e-05
22:38809602 C A 1.065506 -3.7487e-06
22:38811111 T C 0.034739 -7.3891e-05
22:38817047 G A 0.205917 -2.2982e-05
22:38819613 A G 0.540781 4.9445e-06
22:38823136 C T 1.227592 8.1599e-06
22:38823895 A G 0.038193 -9.0690e-05
22:38832096 T C 0.063786 -8.1438e-05
22:38832112 A G 0.071981 -1.9250e-06
22:38832410 A G 0.071760 6.2904e-05
22:38832559 T C 0.086321 2.6495e-05
22:38848204 G A 1.092082 4.6672e-05
22:38849787 T C 0.324169 -8.9438e-05
22:38852396 A G 0.563057 5.0510e-07
22:38864513 T C 0.134540 -2.3354e-05
22:38864835 T C 0.078499 6.5758e-06
22:38865221 G A 0.079505 -1.3669e-06
22:38865863 T C 0.132777 -8.2926e-05
22:38875549 T C 1.956825 5.9495e-05
22:38877582 A G 0.026648 -2.0367e-05
22:38887057 C T 0.070404 1.5772e-05
22:38889657 T C 0.587196 1.4807e-05
22:38898815 C T 0.161434 1.0946e-04
22:38901526 C T 0.027524 -2.3096e-05
22:38907849 T C 1.913504 5.8671e-05
22:38912665 G A 0.083559 3.6586e-05
22:38918894 G T 0.505967 2.9153e-05
22:38921214 T C 0.042036 -5.7933e-05
22:38925719 C A 0.706451 -1.0604e-05
22:38928269 G T 0.075542 1.7159e-05
22:38932631 C T 0.048027 -3.5999e-06
22:38933740 A G 0.098853 -5.7878e-05
22:38951615 C T 0.042347 -5.0237e-05
22:38958260 A G 0.041484 -6.0376e-05
22:38962429 A G 0.079878 2.6773e-05
22:38962551 C A 0.103416 4.8443e-05
22:38979154 A G 0.042880 -8.1334e-05
22:38982031 A C 0.042471 -3.6730e-05
22:39016182 C T 0.661893 -1.0512e-05
22:39016403 G A 0.342712 4.2608e-05
22:39019853 T C 0.231351 -4.4687e-05
22:39022553 A C 0.079777 3.3332e-05
22:39026739 T C 0.103604 5.6702e-05
22:39032252 C T 0.053162 -7.8518e-06
22:39034786 T C 0.042179 -4.2140e-05
22:39046854 G T 0.076528 -2.7784e-05
22:39052567 C T 0.029215 7.7850e-05
22:39057468 C A 0.020127 -2.1905e-05
22:39065172 G A 0.569548 1.9084e-06
22:39067524 G A 0.562145 -5.7198e-06
22:39082412 T C 0.040627 -2.7723e-05
22:39090350 C T 0.023132 -4.4944e-05
22:39094562 C T 0.069748 8.5190e-06
22:39094619 C A 0.610886 -8.6608e-06
22:39095987 G A 0.042558 -2.9860e-05
22:39101338 G A 0.098548 -5.1201e-05
22:39107001 A G 0.568597 -3.0210e-06
22:39109559 A G 0.202084 4.4882e-05
22:39115673 T C 0.170360 -4.9422e-05
22:39119397 A G 0.040530 -6.6720e-04
22:39120162 T G 0.053828 7.8984e-05
22:39132748 A G 0.693883 -1.7304e-05
22:39134207 T C 0.228348 -4.5357e-05
22:39138332 A G 0.041364 -3.6585e-05
22:39147235 C A 0.222973 -3.2109e-05
22:39150993 T C 0.034476 -2.5677e-05
22:39154316 C T 0.109612 -1.5545e-06
22:39159201 C T 0.821841 1.2386e-05
22:39163362 T C 0.056905 -1.0915e-04
22:39163856 A G 0.621620 1.0543e-05
22:39165780 A G 0.069102 2.5498e-05
22:39168596 A C 0.075665 7.2719e-05
22:39169721 C A 0.308200 4.1815e-05
22:39172111 T C 1.708356 5.8866e-05
22:39172259 G C 0.040676 -5.5221e-05
22:39176065 T C 0.091589 -3.7949e-05
22:39178701 G A 0.604009 -1.9375e-06
22:39181795 T C 0.068343 1.1939e-05
22:39184639 C A 1.618936 1.3195e-05
22:39189032 T C 0.038547 -3.8430e-05
22:39195645 G A 0.064392 1.5875e-05
22:39213327 T C 0.200633 1.0407e-05
22:39213489 C T 0.986076 2.7853e-05
22:39215233 T C 0.090479 -7.4272e-05
22:39219953 C A 0.804875 5.0665e-06
22:39222598 A G 0.070592 3.6617e-05
22:39222652 A G 0.791928 9.2216e-06
22:39224123 A G 0.383223 -1.0950e-05
22:39230064 A G 0.039115 -3.3494e-05
22:39231066 T C 0.052516 2.3546e-05
22:39232459 C T 1.157292 -1.1185e-05
22:39243709 A G 0.078697 -9.2317e-05
22:39246716 G A 0.026492 -8.7193e-05
22:39254513 T G 0.023824 -8.1333e-05
22:39255957 C T 0.071403 3.2543e-05
22:39260032 T C 0.759091 2.4742e-05
22:39265385 A G 0.036388 5.7378e-06
22:39268785 T G 1.620224 -1.7436e-05
22:39271237 A G 0.038128 -2.5241e-04
22:39276000 A G 0.391204 5.9460e-05
22:39276060 T C 0.091770 -3.6856e-05
22:39276845 G A 0.047885 -2.5836e-05
22:39281774 G T 0.451452 -4.5733e-05
22:39290954 G T 1.237959 3.8958e-05
22:39300265 C T 0.460238 -4.9266e-05
22:39306630 A C 0.476080 -7.2518e-06
22:39316732 G A 0.727555 1.0525e-05
22:39319033 T C 0.037729 -3.0951e-05
22:39319986 T C 0.353287 3.8058e-05
22:39320828 T C 0.366277 -3.3520e-05
22:39321323 A G 0.187510 -1.0164e-04
22:39332374 A C 0.045953 3.8890e-05
22:39332623 T C 1.275464 -1.2475e-05
22:39343292 A G 0.905487 7.0866e-05
22:39347093 A G 0.187682 -4.9109e-06
22:39350222 A G 0.556442 -5.3549e-06
22:39351466 A G 0.271228 1.0769e-03
22:39352175 A G 0.042474 1.6724e-05
22:39352654 A G 0.134806 1.5491e-06
22:39353172 C A 0.521904 -7.1137e-05
22:39358037 C A 0.162512 2.4135e-05
22:39392196 C T 0.139058 2.4225e-05
22:39392296 G A 1.014100 3.8128e-05
22:39399738 C T 1.063075 2.3421e-05
22:39400832 A G 0.569866 1.1308e-05
22:39414523 T C 0.058112 3.8450e-05
22:39414699 G C 0.764511 -1.1229e-05
22:39415780 G A 0.703212 -1.3745e-05
22:39420601 C T 0.693010 -9.9096e-06
22:39425328 A G 0.048634 -7.1157e-05
22:39429209 G A 1.070579 1.3440e-05
22:39440199 T G 0.033691 -9.6619e-05
22:39441203 T C 1.065470 1.0561e-05
22:39445554 A G 1.062685 9.3131e-06
22:39448465 A G 0.134624 3.0166e-05
22:39462113 A G 0.021068 2.5853e-05
22:39472543 G A 1.963975 3.4186e-06
22:39473847 G A 0.147899 -7.3431e-05
22:39477123 C T 0.865447 2.1062e-05
22:39477566 G A 0.056953 2.9599e-05
22:39480697 G A 1.318795 1.2143e-05
22:39481012 T G 0.091965 2.2379e-05
22:39482371 G C 0.144699 -6.5727e-05
22:39482809 A G 0.201272 -3.3278e-05
22:39486298 T C 0.026261 -2.0601e-05
22:39487665 G A 1.188377 -2.8642e-05
22:39488481 A G 0.128123 -2.0791e-05
22:39488560 G A 1.940840 4.7153e-05
22:39493294 C T 0.239923 -6.1110e-05
22:39493898 A G 0.051575 -2.9882e-05
22:39496336 G T 1.450267 -1.6520e-05
22:39496412 C G 0.901855 -2.7134e-05
22:39497454 C G 0.920430 -1.9888e-05
22:39498038 C G 0.913634 -1.7290e-05
22:39506976 G A 0.132053 -1.2530e-06
22:39507014 A C 0.065834 5.4502e-05
22:39507337 C T 0.022753 1.7655e-05
22:39507887 G A 0.827472 -2.0131e-05
22:39510995 G A 0.192334 -3.9463e-05
22:39514163 T C 0.039111 5.5053e-05
22:39518377 G A 0.069466 -1.7458e-05
22:39520815 G A 0.869053 1.3325e-05
22:39526063 T C 0.027310 4.4114e-05
22:39526760 G A 1.944657 4.0016e-05
22:39537168 A G 0.292481 2.9199e-05
22:39537872 A G 0.134387 -1.4617e-05
22:39537932 C T 1.193911 -2.2346e-05
22:39537966 A G 0.080446 -1.0219e-05
22:39540803 A G 0.064493 -7.2554e-05
22:39542292 A G 0.882429 -5.6257e-05
22:39543000 T C 0.156773 3.4103e-06
22:39551438 A G 0.023356 3.6127e-05
22:39565241 A G 1.218017 -3.2130e-05
22:39567910 G A 0.125663 1.1929e-05
22:39569150 T C 0.257271 -2.6373e-05
22:39571434 C T 1.684721 -3.8369e-05
22:39571918 T C 0.045194 -3.3787e-05
22:39572598 A G 0.126046 1.8926e-05
22:39573724 A C 0.837615 4.1640e-07
22:39574124 T C 0.073958 3.5712e-05
22:39574481 T C 0.039926 -1.2004e-05
22:39575221 G A 0.156439 3.5620e-07
22:39575322 G T 1.739269 -1.8632e-06
22:39575692 A C 1.163719 2.1100e-05
22:39575900 A G 0.119632 2.1877e-05
22:39577471 A G 0.079910 -6.5844e-05
22:39581277 A C 0.544387 -5.1938e-05
22:39582668 T C 1.182204 1.1828e-05
22:39584437 G T 0.545387 -4.5697e-05
22:39585922 C T 0.555248 -3.9083e-05
22:39590754 G A 0.965861 -5.3298e-06
22:39603929 A G 1.214304 1.0762e-05
22:39618289 T C 0.046966 -6.2153e-05
22:39620002 A G 0.042247 8.9877e-06
22:39622096 T C 0.056233 1.0609e-05
22:39624052 G A 0.839274 -1.0314e-05
22:39626375 C A 1.437037 3.1422e-05
22:39626542 A G 0.039465 -2.0709e-05
22:39626572 A G 0.096727 3.9117e-05
22:39629096 T C 0.888096 -4.5008e-07
22:39629329 A C 0.997267 -7.2465e-05
22:39629609 A G 0.092533 4.2683e-05
22:39631768 T G 0.134069 -9.5542e-06
22:39632931 G A 1.919460 -2.3200e-05
22:39642694 A G 0.759766 -9.0480e-06
22:39645316 G A 1.491105 -2.2540e-05
22:39646422 G A 0.057924 -6.4160e-05
22:39646737 G T 0.171846 2.7379e-05
22:39654517 T C 0.028040 -9.2799e-05
22:39658626 C T 0.929606 3.7618e-05
22:39658958 A G 0.267505 6.2931e-05
22:39659773 T C 0.327422 1.6444e-05
22:39661087 G A 0.054084 -1.0342e-04
22:39662550 T C 0.345079 -3.0618e-05
22:39665395 G A 0.881501 -2.2709e-05
22:39670851 T G 0.379114 -2.1377e-05
22:39677838 A G 1.003895 1.7189e-05
22:39687484 G A 1.783924 -2.2952e-05
22:39688786 A G 0.066080 -8.1296e-06
22:39691893 A C 1.758662 -1.0239e-05
22:39696043 T C 0.254509 -1.3317e-04
22:39698078 A G 0.059842 -6.7906e-05
22:39699465 T C 0.046973 7.7958e-05
22:39703314 T C 0.026563 -2.0815e-05
22:39708017 T C 0.200377 2.0549e-05
22:39708067 T C 0.131466 3.3602e-05
22:39708279 A G 0.300063 6.2245e-04
22:39708357 T C 0.418433 -5.5656e-05
22:39710244 A G 0.997309 6.7633e-06
22:39729792 A C 1.906285 -6.3197e-05
22:39738379 T C 0.026362 -6.0738e-05
22:39738725 C T 1.125146 -1.3048e-05
22:39739638 G C 1.527048 -2.5090e-05
22:39746821 T C 0.149610 1.5977e-05
22:39747780 A G 0.601788 -2.2668e-05
22:39748371 T C 0.534231 -7.8479e-05
22:39751251 C G 0.453519 -4.0283e-05
22:39760883 A C 0.605336 -4.0216e-05
22:39762311 G A 0.061841 -4.2782e-05
22:39764824 C T 1.311531 -1.0893e-04
22:39768080 T G 0.281786 -3.0080e-05
22:39771114 A G 0.047213 -9.1246e-05
22:39780819 T C 0.028063 -5.3365e-05
22:39793066 G T 1.377173 -4.6279e-04
22:39798127 G A 0.204236 -4.9487e-05
22:39800050 A G 0.047424 -2.1539e-05
22:39830123 G A 0.380487 -7.1132e-06
22:39830560 T C 0.020315 -6.1260e-05
22:39831104 T G 0.034502 -5.3005e-05
22:39843409 T C 1.496905 -1.4949e-04
22:39865475 G A 0.893471 3.6496e-05
22:39872073 G A 0.321320 7.3468e-04
22:39872700 T C 0.255223 2.5355e-05
22:39875966 G T 0.974673 7.8347e-05
22:39876838 G A 0.058524 1.5507e-05
22:39877087 T G 0.027105 9.2551e-06
22:39877342 A G 0.060205 2.3992e-05
22:39877556 T G 0.025784 1.3261e-05
22:39877821 A G 0.050825 3.7134e-06
22:39881140 G T 0.251695 2.2121e-05
22:39884942 A G 0.067749 4.4838e-05
22:39886057 A G 0.063617 -1.2976e-04
22:39897792 A G 0.725938 1.2856e-04
22:39897849 T G 0.410763 5.1466e-05
22:39905549 T C 0.114367 3.0837e-05
22:39909726 A G 0.022117 -2.4628e-04
22:39912969 T C 0.033490 4.6641e-05
22:39932516 A G 0.611159 2.7932e-05
22:39939913 G A 0.082617 9.7240e-05
22:39941154 G A 0.450689 1.1752e-04
22:39941935 T C 0.066486 5.4863e-05
22:39947068 C T 1.116899 5.0977e-05
22:39963092 T C 0.386368 2.8158e-05
22:39963426 G A 1.018361 7.2932e-05
22:39965471 A G 0.604966 7.1188e-05
22:39973986 T G 0.034684 -5.2688e-05
22:39974808 C T 0.214775 1.0089e-05
22:39980137 T C 0.027673 -1.2712e-06
22:39984836 T G 0.120946 2.1332e-05
22:39985283 A G 0.738334 3.3093e-05
22:39988178 A C 0.075704 2.1382e-05
22:39991692 T G 0.076992 -2.1656e-05
22:39993834 T C 1.814554 -4.4959e-05
22:39994841 A G 0.126334 1.0714e-05
22:39997710 G A 0.045875 1.9008e-05
22:40010383 A G 1.019270 -1.9306e-05
22:40011273 T G 0.697327 1.4551e-05
22:40014584 G A 1.839825 9.6183e-06
22:40014952 A G 0.146078 -3.3474e-05
22:40020876 G A 0.332884 2.7349e-05
22:40023636 C T 0.354803 -2.6564e-05
22:40025446 G T 0.038232 -1.8980e-05
22:40026309 A G 0.633658 2.6824e-05
22:40029845 A G 0.025687 1.9021e-05
22:40031771 T C 0.055054 -2.7554e-05
22:40044389 A G 0.120352 -8.8223e-05
22:40046176 C T 0.373683 1.6165e-05
22:40046282 C T 0.303699 2.1405e-05
22:40049185 T G 0.055022 4.6245e-05
22:40049724 C T 1.572229 1.8798e-05
22:40058186 G A 1.017134 3.7788e-05
22:40063931 A G 0.142508 -5.7549e-05
22:40067818 T C 0.905974 -2.1141e-06
22:40075733 A C 0.025142 -1.4824e-05
22:40084674 T C 0.050423 2.1783e-05
22:40092864 G A 0.950028 2.0647e-05
22:40098459 G A 0.092751 -2.3029e-05
22:40098844 A G 0.132060 -1.0324e-05
22:40102459 C G 0.944754 3.2774e-05
22:40102918 A G 0.223330 -4.4998e-05
22:40116547 A G 0.064681 -2.4844e-05
22:40117397 A G 0.400276 -3.4541e-05
22:40118460 A G 0.048323 2.0691e-05
22:40122607 T C 0.033795 -1.1876e-04
22:40127293 T C 0.993710 -2.4931e-06
22:40132034 G C 0.044486 -8.1326e-05
22:40133233 C T 0.254116 -2.1727e-05
22:40135558 G A 1.734689 -6.4003e-05
22:40158228 C T 0.050001 2.4209e-05
22:40171274 T C 0.047148 5.9249e-05
22:40181588 C T 0.159626 -1.2212e-05
22:40188800 C T 0.206138 -3.1210e-05
22:40204329 A G 0.049559 -5.0869e-05
22:40207399 A G 0.042409 -1.5915e-05
22:40218102 G A 0.047920 1.4045e-04
22:40281305 G A 0.026940 -6.6304e-05
22:40283427 G A 0.099680 6.2795e-05
22:40288753 A G 0.041575 7.1879e-06
22:40290834 G A 0.109732 3.3887e-05
22:40293487 G A 0.029484 -7.1466e-05
22:40308017 A C 0.036752 7.0053e-05
22:40313370 C A 1.952226 4.9462e-05
22:40314235 C A 0.098541 5.7825e-05
22:40326509 C T 0.046340 1.4999e-04
22:40336845 C T 0.465415 5.0225e-05
22:40344774 G A 0.419423 -6.3866e-05
22:40357667 A G 0.105033 4.3701e-05
22:40358148 T C 1.085655 -2.7103e-05
22:40363433 G A 0.030741 9.8821e-05
22:40369367 A G 0.030948 -1.2143e-05
22:40382151 A G 0.592872 3.5591e-06
22:40390238 A G 0.563576 1.1418e-05
22:40400164 A G 0.031172 -5.9229e-05
22:40401240 T C 0.044603 -6.2469e-05
22:40404116 T C 0.031451 -2.2354e-05
22:40406350 A G 0.020451 3.0648e-05
22:40415140 T C 0.563378 7.4879e-05
22:40415617 C T 0.638183 -7.6056e-05
22:40420786 G C 0.312037 -2.1281e-05
22:40434172 T G 0.062669 1.7640e-05
22:40436973 C G 0.411594 3.1617e-05
22:40454069 G T 0.457573 7.3627e-05
22:40469249 C G 0.130427 -3.8292e-05
22:40476546 G A 0.060212 4.3333e-08
22:40477813 T C 0.066635 -6.1437e-05
22:40479570 C G 0.056096 -1.8826e-04
22:40481736 A G 0.124140 2.6075e-05
22:40526214 G A 0.664263 -4.9572e-05
22:40538717 C G 0.405333 -1.7062e-04
22:40541981 G A 0.419338 -2.7394e-04
22:40542864 T C 0.040757 -2.7459e-06
22:40549383 G A 0.098109 -1.6895e-05
22:40549441 C A 0.115055 -1.0801e-05
22:40552119 A G 0.232607 7.8226e-06
22:40587118 A G 0.033506 2.7594e-05
22:40592458 A G 0.068648 2.1536e-05
22:40604945 G T 1.199221 -7.8724e-05
22:40621877 G T 0.271147 -8.4348e-06
22:40629980 T C 0.063123 -1.5915e-05
22:40648972 T C 0.068531 -3.8676e-05
22:40652873 G A 0.410169 -2.0737e-04
22:40670894 G A 0.042701 3.8234e-05
22:40676672 G T 0.209429 8.2710e-06
22:40680700 T C 1.496902 -1.8557e-05
22:40686126 A C 1.934588 3.2485e-06
22:40697377 G A 0.698002 -2.0547e-04
22:40697581 T C 1.358471 -5.4551e-05
22:40698362 T C 0.034080 2.0604e-05
22:40725149 G A 0.065165 9.4724e-05
22:40726762 G A 1.028118 -5.6044e-06
22:40727723 C A 0.038177 1.3144e-05
22:40729614 G A 0.356046 -1.6327e-05
22:40731134 A C 0.130752 -1.8852e-06
22:40734860 G A 0.044314 -5.6282e-05
22:40738280 C T 0.027556 7.2511e-05
22:40738486 A G 0.045428 -5.9121e-05
22:40739116 G A 0.355257 -1.9012e-05
22:40741520 T C 0.060926 6.9666e-05
22:40757228 C A 0.288901 3.5855e-06
22:40759308 G A 0.272189 4.3497e-06
22:40770353 A G 0.052373 -4.0743e-05
22:40775481 A C 0.113384 1.5363e-05
22:40779964 A G 0.106584 -4.0299e-05
22:40783780 C G 0.373557 -1.9806e-05
22:40797647 C T 0.025405 -1.0867e-05
22:40805868 A G 0.033405 7.9480e-05
22:40810951 C T 0.114263 2.1068e-05
22:40811146 A C 0.126938 -5.4154e-06
22:40813931 A G 0.102491 -3.1495e-06
22:40820151 C T 0.598367 2.1724e-05
22:40823284 C A 0.042646 -1.5475e-05
22:40826534 C T 0.184024 -1.2269e-05
22:40831256 A G 0.072056 1.0856e-05
22:40833842 G A 0.372758 -1.6481e-05
22:40852140 T C 0.062825 2.7018e-06
22:40877635 A C 0.186955 -2.3424e-05
22:40900856 C T 0.184154 -3.3744e-05
22:40942021 A G 0.170951 -5.2504e-07
22:40946307 C A 1.294036 3.7237e-05
22:40952799 G T 0.049666 1.7662e-05
22:40953197 T C 0.040150 -3.8304e-06
22:40986372 G C 0.135001 4.3583e-05
22:40989374 C T 0.197498 -3.7980e-05
22:40990077 G A 0.113095 6.8003e-05
22:40996367 T G 0.195550 -4.3871e-05
22:40999221 A G 0.040036 -1.5604e-05
22:41002252 C A 0.032967 -3.6669e-05
22:41009015 C T 0.084182 2.0531e-05
22:41009391 G A 0.042967 -1.7335e-05
22:41018165 C T 0.689541 5.3871e-05
22:41023464 G A 0.195482 -6.4356e-06
22:41029136 C T 0.021750 1.0251e-05
22:41031579 C T 0.031773 2.8120e-05
22:41038054 T C 0.090229 -9.7325e-06
22:41042091 C A 0.379217 -1.4272e-05
22:41045892 T G 0.074169 5.7269e-05
22:41049315 T C 1.632688 1.4537e-05
22:41050608 G T 1.055376 3.2399e-05
22:41054954 A G 0.060894 -2.5231e-05
22:41061691 A C 0.082192 -4.7573e-05
22:41075543 G A 1.249076 1.9305e-05
22:41075695 T C 1.210003 2.5718e-05
22:41076671 G T 0.288654 -4.2531e-05
22:41078473 C T 1.008212 2.5197e-07
22:41078533 G A 0.116662 9.4139e-06
22:41081489 T C 0.362018 2.3206e-05
22:41095958 C T 1.118399 3.6862e-05
22:41097445 G A 0.283205 -5.8661e-05
22:41109202 C G 0.044944 1.1478e-04
22:41110066 A G 0.033993 1.2017e-05
22:41135189 A G 0.090177 2.1034e-05
22:41135715 G A 0.281494 -6.8807e-05
22:41138784 T C 0.129126 -5.7147e-06
22:41143058 G A 0.410630 -5.1142e-05
22:41163489 C T 0.028589 1.3685e-05
22:41166135 G A 0.679167 1.0368e-04
22:41195082 A G 0.042795 -7.6613e-05
22:41195121 T C 0.039377 9.2517e-07
22:41210141 C T 0.041834 1.8053e-06
22:41215672 C T 0.522290 2.0459e-05
22:41215737 G C 1.946377 3.4161e-06
22:41240651 G A 0.033947 3.2493e-05
22:41264541 G T 0.067281 -3.8670e-05
22:41272143 C T 1.065438 -7.9700e-06
22:41275124 C A 0.121849 -6.0886e-05
22:41298977 G A 0.117253 -4.9114e-05
22:41321602 C T 0.025369 -1.6816e-05
22:41340057 G T 0.115153 1.7816e-06
22:41340247 G C 0.053104 -2.5018e-05
22:41346645 C T 0.090751 2.4669e-05
22:41386788 A G 0.026537 3.1617e-05
22:41389334 A G 0.059008 1.7996e-05
22:41396353 C T 0.157643 -3.3755e-05
22:41401228 G A 1.091985 -2.0705e-05
22:41405753 G A 0.133754 -1.8602e-05
22:41406919 A G 0.597773 -2.0861e-05
22:41423627 C G 0.694179 3.6482e-05
22:41424903 A C 0.069501 7.9744e-06
22:41431342 A C 0.572288 -2.9610e-06
22:41431490 C T 0.230958 -4.9098e-05
22:41437796 A G 0.032643 -1.2106e-05
22:41468915 G A 0.044726 -1.6751e-05
22:41469213 G A 0.437758 -6.4137e-05
22:41469714 A G 0.064607 -3.3616e-05
22:41476337 C T 0.747260 -1.7550e-05
22:41490926 C T 0.117782 6.4007e-06
22:41494925 A G 0.111680 2.5545e-04
22:41500750 A G 0.028533 2.0206e-05
22:41513094 T G 1.266408 1.7033e-04
22:41513727 A G 0.020945 3.1420e-05
22:41532025 G A 0.058222 6.4144e-05
22:41536452 C T 0.041442 3.7446e-05
22:41540984 G T 0.033246 2.8951e-05
22:41545623 A G 0.072630 -2.6218e-06
22:41548008 G A 0.576001 -6.9567e-06
22:41553917 T G 0.046934 2.7563e-05
22:41564708 A C 0.174089 -1.3017e-05
22:41568185 A G 0.092137 4.0356e-05
22:41572541 T C 0.046583 3.0955e-05
22:41574383 C A 0.069914 -1.6167e-05
22:41584351 A G 0.690203 5.0684e-04
22:41600097 A G 0.074610 5.8150e-05
22:41610240 T C 0.040046 3.4689e-05
22:41615376 T C 0.576020 -1.0827e-05
22:41627606 A G 0.729957 -1.4904e-04
22:41642411 T C 0.071536 -1.6643e-04
22:41646738 G A 0.871394 -1.6096e-04
22:41654030 A G 0.040838 -2.1533e-04
22:41654955 G A 1.556153 -2.9180e-04
22:41655340 A G 0.037832 5.9576e-05
22:41680898 T C 0.327253 2.1463e-05
22:41701770 A G 0.051491 -7.1320e-05
22:41703510 A C 0.045359 3.8553e-05
22:41704143 T G 0.650455 -9.2980e-06
22:41704872 T C 0.867469 -2.2130e-04
22:41719248 T C 0.122780 -5.8447e-05
22:41720319 C T 1.929889 -3.1274e-05
22:41721344 A C 0.176786 -3.2444e-05
22:41722864 C T 0.494107 1.8020e-05
22:41736090 A G 0.035298 -1.0554e-05
22:41742283 A G 0.115818 2.2113e-04
22:41745430 T C 0.033061 -3.9996e-05
22:41746212 C T 0.497402 1.4615e-05
22:41752747 A G 0.451387 3.0149e-05
22:41753059 A G 0.467025 2.9156e-05
22:41757647 A G 0.452724 2.4468e-05
22:41757770 A C 0.093734 1.3334e-04
22:41768862 T C 0.514744 5.7730e-06
22:41769083 C T 0.219497 -3.6657e-05
22:41776646 C G 0.447664 3.4973e-05
22:41783206 A G 0.044876 -3.6051e-05
22:41783659 T C 0.458177 5.8743e-05
22:41791536 C T 0.958584 -5.0002e-05
22:41797758 A G 1.577724 -1.0399e-04
22:41797846 T C 0.097405 7.5780e-05
22:41811620 C T 1.559175 -4.5451e-05
22:41813886 T C 1.595170 -8.1333e-05
22:41831322 A G 0.056064 -1.7447e-05
22:41848204 G A 0.128765 2.0399e-04
22:41849430 A G 0.037492 -8.1906e-05
22:41856785 G A 0.038300 -6.0708e-05
22:41878367 C T 0.072802 -7.2087e-06
22:41888112 A G 0.056350 -1.3330e-05
22:41895409 A G 0.402567 7.4044e-05
22:41906827 A C 0.037826 2.3974e-05
22:41923121 T C 0.061744 -3.2871e-05
22:41927228 A G 0.104585 -5.5575e-05
22:41929175 G T 1.036083 -6.3290e-05
22:41931074 G A 0.388539 9.3477e-05
22:41940872 G A 1.886402 7.0469e-06
22:41946976 A G 0.060004 -3.7238e-05
22:41976472 C T 0.057820 3.7650e-05
22:41983938 T C 0.879956 -1.2352e-04
22:42015765 T C 1.621279 -1.2305e-04
22:42016526 T C 0.091212 3.7365e-05
22:42023714 G A 0.048875 5.5470e-05
22:42038786 T C 0.110547 -6.6361e-05
22:42041391 G A 0.052695 -2.1212e-05
22:42043970 A G 0.065240 8.1525e-05
22:42058592 G T 0.020279 5.6930e-05
22:42062767 A G 0.602113 -4.3107e-05
22:42070374 C A 0.193551 -3.9969e-05
22:42089623 C T 1.622655 -1.2846e-04
22:42095658 G T 0.061893 -1.4323e-05
22:42108598 C A 0.132135 3.2715e-05
22:42121789 G T 0.866642 -5.5344e-05
22:42126683 T C 0.050222 1.0826e-04
22:42127999 C T 1.592807 -3.6116e-05
22:42128461 A T 0.045447 -1.0888e-04
22:42144372 A G 0.108304 -4.5453e-05
22:42147179 A G 0.724530 1.4800e-05
22:42150146 T C 1.638063 -1.0587e-04
22:42151926 T C 0.056677 -4.9096e-05
22:42152988 C A 0.876856 -5.3271e-05
22:42167358 G T 0.030559 -1.6389e-05
22:42207425 C G 0.034814 1.1983e-04
22:42210985 C T 0.689200 2.3250e-05
22:42218856 G A 0.545582 8.6422e-06
22:42223410 T C 0.052818 -5.2901e-05
22:42230472 A G 0.033120 -5.8772e-05
22:42232291 A G 1.416673 2.3881e-05
22:42233050 T C 0.143482 4.5802e-05
22:42238027 C A 0.314737 -4.0997e-06
22:42239348 C G 0.257473 -6.0447e-06
22:42243582 A G 0.050747 -4.9402e-05
22:42261360 T C 0.082020 9.8242e-06
22:42265430 A G 0.239063 -1.6548e-05
22:42269532 T C 0.232068 -4.1220e-05
22:42274287 A G 0.205057 6.0539e-05
22:42276742 C G 0.533478 -8.9477e-06
22:42279506 C G 0.260501 -2.7595e-05
22:42279653 G A 0.645178 2.2758e-05
22:42283550 G T 0.190821 -2.0400e-05
22:42290490 T C 0.027281 -2.1311e-04
22:42295250 G C 0.494594 3.2095e-07
22:42295992 A G 0.040439 1.6160e-04
22:42301014 G A 0.162382 -5.6302e-05
22:42309244 A G 0.161755 -4.5805e-05
22:42315371 T C 0.160769 -5.0772e-05
22:42321251 G A 0.449040 -7.5036e-05
22:42336172 A G 0.550145 3.9548e-05
22:42338152 A G 0.231406 2.6935e-05
22:42341308 G A 0.393668 -4.7984e-06
22:42341934 G A 0.162047 -4.3134e-05
22:42347060 C T 0.907811 3.9881e-06
22:42348094 C G 0.242945 1.0685e-05
22:42356886 C T 0.701261 6.3280e-05
22:42359793 A G 0.225476 8.9433e-06
22:42363161 G A 0.139898 3.8252e-05
22:42364432 T C 0.096503 -4.8849e-05
22:42392091 A G 0.077489 -2.2666e-05
22:42396150 A G 0.957974 -2.2112e-05
22:42416056 G A 0.959675 -1.9055e-05
22:42445174 A G 0.051179 -4.1556e-06
22:42448761 T G 0.021354 2.3063e-05
22:42458827 C G 0.194521 -8.3625e-07
22:42463366 T C 1.213392 -1.7473e-05
22:42463814 T C 1.363842 -2.3260e-05
22:42464645 T C 0.027248 1.4197e-05
22:42473860 G C 0.448884 2.0848e-05
22:42480007 T C 0.066213 3.9939e-05
22:42502486 T C 0.171171 7.3386e-05
22:42514190 C T 0.642328 3.9672e-05
22:42524310 A C 0.023259 -5.1404e-05
22:42543960 T C 0.435905 -8.2041e-06
22:42549103 T C 0.150301 -5.8893e-05
22:42563529 G T 0.434347 -7.5280e-06
22:42569124 C G 0.150658 8.3031e-05
22:42578054 T G 0.048251 -1.1482e-04
22:42583871 C T 0.033360 -4.4945e-05
22:42584395 A G 0.125676 -9.2102e-06
22:42584612 C A 0.106487 1.0642e-05
22:42584918 A G 0.039459 -4.2385e-05
22:42593624 A G 0.038212 6.4906e-06
22:42606257 T C 0.445778 -2.6943e-05
22:42610099 C T 0.174608 4.5092e-05
22:42611265 G C 0.021523 5.6073e-06
22:42612296 T C 0.065227 -5.2829e-05
22:42616513 T C 0.044853 2.2379e-06
22:42622369 C T 0.141041 8.8898e-05
22:42630772 T C 0.102069 6.6716e-05
22:42640518 A G 0.052289 5.3358e-05
22:42658821 T C 0.107918 3.3278e-05
22:42659964 A G 0.079615 -3.1810e-05
22:42661935 C A 0.088427 -1.7789e-05
22:42670293 T G 0.410026 1.9435e-05
22:42670965 C T 0.923189 -4.1347e-05
22:42672124 G A 1.069566 7.3372e-06
22:42682786 A G 0.161337 -1.7440e-04
22:42688724 G T 0.287473 5.3461e-07
22:42690000 T C 0.095432 4.3269e-05
22:42690262 G A 0.023152 3.3458e-05
22:42691238 T C 0.944897 3.7704e-05
22:42691296 G A 0.830205 8.7282e-06
22:42696300 A G 0.280586 6.3298e-04
22:42697216 G A 1.234772 2.9874e-05
22:42697966 T C 0.299073 2.2554e-05
22:42709334 T C 0.519892 -8.3096e-06
22:42713044 C T 1.042084 1.8267e-05
22:42716632 A G 0.552398 -1.5010e-05
22:42723032 T C 0.846820 2.1065e-05
22:42730837 T C 0.083179 -4.7962e-06
22:42747478 G A 0.837232 4.4297e-05
22:42747847 A C 1.729038 9.5155e-06
22:42752927 G A 1.013652 1.5061e-05
22:42758726 T C 0.039384 -5.1137e-05
22:42761285 T C 0.031130 7.4719e-05
22:42772101 T C 0.029712 -2.7815e-05
22:42773943 T C 0.059086 -4.1287e-05
22:42784944 T C 0.072562 -1.3930e-05
22:42789950 A G 0.030260 -4.0891e-05
22:42790618 T C 0.334553 3.4267e-05
22:42796743 G A 0.265730 2.7488e-06
22:42798637 C T 0.197134 -2.9750e-05
22:42802470 T C 0.068849 1.0038e-04
22:42806731 C A 0.162359 -2.1384e-05
22:42812820 T G 0.033480 -3.0625e-05
22:42813753 C T 0.526042 -2.9160e-05
22:42817666 T C 0.038177 6.1872e-05
22:42817792 C T 0.099641 -8.5695e-06
22:42819155 G A 1.218572 1.4874e-05
22:42822283 C T 0.845457 4.2138e-05
22:42832748 G T 0.050196 -6.9820e-06
22:42855277 C T 1.302624 2.6472e-05
22:42858713 G A 0.783206 3.0705e-05
22:42861043 T G 0.142099 1.1884e-04
22:42865011 A C 0.199513 1.5660e-05
22:42867898 G A 0.572291 -4.1549e-07
22:42868369 C G 0.474292 5.5623e-06
22:42869453 C A 0.472620 7.7362e-06
22:42871115 G T 0.905383 9.5646e-06
22:42872086 T C 1.565494 -6.4973e-06
22:42875373 A G 0.050416 -8.3291e-05
22:42876982 T G 0.264350 3.5351e-05
22:42877543 A G 1.046846 -5.5046e-05
22:42906679 G C 0.273987 1.3805e-05
22:42911257 G A 0.735080 1.4437e-05
22:42914033 C T 0.032685 2.8110e-06
22:42915843 T C 0.084915 -1.0214e-04
22:42939708 G A 0.076674 4.3094e-05
22:42941519 T C 0.060760 8.3210e-06
22:42946974 A G 0.038978 -2.2204e-05
22:42973201 A G 0.269092 -5.2254e-05
22:42981508 C A 0.096240 4.6779e-05
22:42984153 T C 0.108142 -4.3079e-05
22:42989935 A G 0.037563 -1.5917e-06
22:42992536 A C 0.163407 8.0972e-05
22:43010817 A G 0.283844 -5.5486e-05
22:43010821 T C 0.032126 7.3023e-05
22:43011403 C T 1.585930 2.0159e-05
22:43013554 T C 0.269569 -3.8408e-05
22:43020234 T C 0.060400 -3.3271e-05
22:43021554 G A 0.344514 -4.8482e-06
22:43021607 T C 0.233905 -6.6275e-05
22:43021954 C T 0.052510 -7.6032e-05
22:43023939 T G 0.254483 1.0713e-05
22:43023980 A G 0.721245 4.1886e-04
22:43024701 A G 0.032445 -5.2767e-06
22:43032742 T C 0.289209 -5.3401e-07
22:43032870 T G 0.181931 2.3189e-05
22:43041837 C A 0.294724 1.0142e-05
22:43044149 C T 0.098116 -2.3944e-05
22:43052604 G A 0.174690 1.8094e-05
22:43058837 G A 0.938701 2.2597e-05
22:43062797 C T 0.036700 1.4815e-04
22:43064030 A T 0.387809 3.3041e-05
22:43071309 C T 0.072653 1.3632e-05
22:43080028 T C 0.358425 2.1319e-05
22:43082826 T G 0.980269 6.7344e-05
22:43089055 C G 1.155001 3.0310e-04
22:43089849 C T 0.738779 6.8257e-05
22:43090714 A G 0.203379 1.1379e-05
22:43092912 T C 0.169652 3.9355e-05
22:43096507 T C 0.415849 4.0878e-04
22:43099621 T C 0.090923 -4.1869e-05
22:43099957 T C 0.053792 -1.2462e-05
22:43100856 T C 0.546650 4.9305e-05
22:43108926 C A 0.160262 2.4012e-05
22:43112475 T C 1.343060 4.6299e-06
22:43114824 G A 0.402003 1.8123e-05
22:43115576 C T 1.186735 4.6514e-06
22:43120111 T C 0.523400 -9.5392e-05
22:43120209 T C 0.260212 9.4767e-05
22:43126236 A G 0.026378 -2.1264e-05
22:43135731 C T 0.040361 -3.7575e-05
22:43139528 G A 0.233220 1.5658e-04
22:43141409 T G 0.157474 -1.2114e-05
22:43142778 C T 0.040789 -3.8248e-05
22:43145097 T C 0.047940 1.6083e-05
22:43145466 T C 0.486775 1.0100e-04
22:43145641 G A 0.137613 1.0229e-04
22:43148872 A G 0.046125 8.5526e-06
22:43153807 G A 0.080861 -1.3387e-04
22:43154299 G A 1.193729 1.2631e-05
22:43155449 G A 0.123848 -2.0965e-04
22:43159948 T C 0.661186 6.5245e-05
22:43160756 C T 0.976494 3.1719e-06
22:43161242 T C 1.035324 -2.7761e-05
22:43162952 T C 1.610166 -2.6464e-05
22:43164811 T C 0.063454 -2.2216e-05
22:43172308 C T 1.559422 -3.8834e-06
22:43172646 A G 0.666467 -2.1469e-05
22:43180418 C A 0.625288 -1.2391e-05
22:43182751 C T 0.716123 -1.5313e-05
22:43187236 T C 0.063130 -6.4194e-06
22:43195109 C T 0.035385 1.5037e-04
22:43195114 C G 0.032730 -3.7472e-05
22:43206950 C A 1.105244 1.0013e-04
22:43212635 A G 0.022886 1.6476e-05
22:43218397 C T 0.062598 -1.8209e-05
22:43230701 C T 0.059284 -1.1761e-05
22:43240703 A G 0.172298 -2.9458e-05
22:43244928 C T 0.255934 5.0205e-05
22:43255049 A G 0.039261 1.6184e-05
22:43290583 C T 0.987968 3.6676e-04
22:43298426 A C 0.048956 -3.4766e-05
22:43300010 A C 0.632912 1.0448e-04
22:43303882 A G 0.052201 6.8294e-05
22:43313051 T C 0.119551 -5.3441e-05
22:43314066 G A 0.130444 -3.4455e-05
22:43314271 T A 0.149765 9.1580e-06
22:43316728 T C 0.020542 -3.1351e-05
22:43320242 G A 0.039371 4.6174e-05
22:43327526 T C 1.104478 1.4157e-04
22:43330183 G T 0.165072 1.6593e-05
22:43331540 T C 0.036817 3.6351e-05
22:43333156 A G 0.621156 8.7137e-05
22:43339467 T C 0.054366 5.1682e-05
22:43341718 T C 0.055165 2.0604e-04
22:43346878 C T 0.070981 4.8571e-05
22:43347699 A G 0.050429 9.1798e-05
22:43356609 C A 0.050332 -4.0672e-05
22:43361848 C T 0.131664 2.2228e-05
22:43371787 T C 0.045479 -2.1815e-05
22:43382162 G A 0.052036 -3.1397e-05
22:43386716 A G 0.057106 -9.9280e-06
22:43390319 A G 0.145319 -3.1259e-06
22:43397036 T C 0.897730 6.6422e-05
22:43401604 C A 0.236797 3.4026e-05
22:43407464 T C 1.102894 1.4478e-04
22:43414728 T C 0.058385 -8.5099e-06
22:43419366 T C 0.261156 -5.4786e-05
22:43419385 T C 0.029150 -2.5845e-05
22:43421472 A G 0.269868 -7.9042e-05
22:43426262 G A 0.321888 1.6696e-04
22:43427776 A G 0.589977 8.6892e-05
22:43430077 A G 0.174725 6.5597e-05
22:43434623 T G 0.747085 2.1334e-04
22:43447238 T C 0.052912 6.2139e-05
22:43455432 A G 0.210526 6.3075e-05
22:43456450 T C 0.109878 -1.7987e-04
22:43458018 G T 0.116584 8.5844e-06
22:43461275 C T 0.561736 4.8527e-05
22:43461778 G A 0.105084 8.7514e-06
22:43465063 T C 0.078284 -9.0426e-05
22:43465814 G A 0.104085 1.0316e-05
22:43473405 A G 0.394219 -3.4910e-05
22:43479422 G T 1.538178 1.3839e-05
22:43480926 A G 0.604404 3.7720e-05
22:43481366 A G 0.029598 -4.4838e-05
22:43481948 T C 0.064701 -4.0056e-05
22:43483242 T C 0.931287 -2.0117e-05
22:43486745 C T 0.073140 -6.0091e-05
22:43492592 A C 0.045324 -4.0383e-05
22:43497898 G A 0.918655 -2.8279e-06
22:43497970 C A 0.052143 5.6432e-05
22:43498114 A G 0.232023 6.4840e-05
22:43499741 A G 0.136322 9.2846e-05
22:43499817 A G 0.057881 -8.1516e-06
22:43500212 T G 0.998465 1.7933e-05
22:43503547 C T 0.857482 4.6213e-05
22:43505071 T C 0.265876 -1.3359e-05
22:43516133 A C 0.293367 1.0557e-05
22:43518275 G A 1.748519 -5.6237e-05
22:43520105 T C 0.021253 -7.8999e-06
22:43529314 C G 1.361707 -6.7482e-05
22:43530700 C G 0.642633 -8.5493e-06
22:43534794 C T 1.072646 -3.0987e-05
22:43542792 A G 0.026054 4.6117e-05
22:43543954 C G 1.372573 4.1578e-05
22:43544029 T C 0.056223 1.5161e-04
22:43544598 T A 1.892306 5.3613e-05
22:43551513 G A 0.656515 -3.5599e-05
22:43553460 C G 0.142093 5.7957e-05
22:43556922 G C 0.787212 4.4879e-05
22:43558972 A G 0.502975 -9.6701e-06
22:43559137 T G 0.502777 -7.9177e-06
22:43559712 T C 0.079979 2.6489e-05
22:43560962 T C 0.559230 -9.9860e-06
22:43562247 C T 0.099985 4.3546e-05
22:43562439 A G 1.305526 3.6555e-05
22:43563711 G A 1.435940 2.1148e-05
22:43565855 T C 0.752326 4.9911e-05
22:43566559 T C 0.060676 -4.0494e-06
22:43567936 A G 0.073279 -2.6780e-06
22:43568512 T C 0.491735 -3.6173e-06
22:43569302 T C 0.494568 -7.3351e-06
22:43575129 T C 0.111180 7.5219e-06
22:43577214 T C 0.809351 2.2570e-06
22:43577328 T C 0.049235 -1.9033e-05
22:43578786 A G 0.249332 6.3067e-05
22:43579049 C T 0.222883 4.3305e-05
22:43579322 A G 0.650832 -1.0548e-05
22:43579774 A G 0.023431 3.4999e-05
22:43586327 A G 0.046778 -7.1594e-07
22:43592621 A G 0.061611 -6.8041e-06
22:43593132 G C 1.463883 1.2557e-04
22:43596394 C T 0.090842 1.2619e-05
22:43603288 T C 0.042529 8.9734e-06
22:43605127 T C 0.066476 2.3278e-05
22:43605708 A G 0.072001 -1.3266e-05
22:43607868 G T 0.056298 4.9565e-05
22:43609197 G A 0.068855 3.5707e-05
22:43610207 G A 1.373794 4.0033e-05
22:43610867 A C 0.036933 -6.0829e-05
22:43611321 A C 0.188354 5.6977e-05
22:43613588 T C 0.297087 7.0725e-05
22:43617039 C A 0.628839 1.4424e-04
22:43623395 G C 1.450095 5.4728e-05
22:43625758 G A 0.581201 -1.8573e-05
22:43628777 T C 0.140165 2.3300e-06
22:43631736 T C 0.056781 -1.2674e-05
22:43632864 A G 0.122465 -5.2316e-05
22:43635207 T C 1.096542 -1.9121e-05
22:43635595 A G 0.057976 4.8731e-05
22:43636729 G T 0.047868 -9.6931e-06
22:43639665 A C 0.081283 -7.1007e-05
22:43640215 T C 0.138224 4.7552e-05
22:43640376 A G 0.020185 6.4015e-05
22:43640512 C T 0.226563 6.5751e-05
22:43645094 C T 0.189565 2.2429e-05
22:43645133 G A 0.489807 5.1925e-05
22:43646613 A G 0.751119 -2.7788e-05
22:43646647 A G 0.022318 -4.9321e-05
22:43647416 G A 1.123180 -1.4323e-05
22:43649701 C T 0.460894 1.9718e-05
22:43650729 T C 0.728512 1.4643e-04
22:43650988 C T 0.035703 1.8730e-05
22:43656066 A C 0.020724 2.5364e-05
22:43656940 C G 1.816709 1.6463e-04
22:43657040 A G 0.254422 4.8733e-05
22:43661080 T C 0.338675 6.2309e-05
22:43664665 T C 1.079732 7.3554e-05
22:43666473 G C 0.080774 5.6994e-05
22:43669012 G A 1.867713 1.5987e-05
22:43671383 T G 0.854383 2.4409e-05
22:43671763 A G 0.024408 -2.2245e-05
22:43673471 C A 0.131690 -2.9570e-06
22:43673800 C T 0.662185 2.9491e-05
22:43678135 T C 0.026709 -1.9638e-05
22:43681537 T G 0.045872 -8.2933e-05
22:43681909 G A 0.061335 3.6022e-05
22:43683088 A G 1.483968 -2.7420e-06
22:43688504 C T 0.053951 6.0351e-05
22:43688666 G A 0.605057 8.6640e-05
22:43692768 A G 0.046271 4.0816e-05
22:43696688 T C 0.023425 -3.2891e-05
22:43700923 G A 1.735883 -5.2798e-05
22:43701218 A G 0.032052 -3.3188e-05
22:43703273 A G 0.046596 -2.7298e-05
22:43705158 A T 0.097327 9.3617e-06
22:43707996 A G 1.150937 -7.9719e-05
22:43711080 C G 0.970113 -2.6030e-05
22:43711182 C T 0.270413 -1.3378e-06
22:43715707 T C 0.062516 -6.0929e-06
22:43715862 C T 0.282721 5.8465e-05
22:43717635 G A 0.036479 -3.4818e-05
22:43719422 T C 0.041202 2.2457e-05
22:43721519 C A 0.484260 1.0915e-04
22:43721994 G A 0.064000 -1.8011e-05
22:43724633 G A 1.240033 4.3660e-05
22:43729172 A G 0.095659 8.0913e-05
22:43729401 C T 0.589247 4.1807e-04
22:43734518 G T 0.123631 5.2965e-05
22:43735558 T C 0.080547 2.4675e-05
22:43742379 A G 0.094312 7.1502e-05
22:43745368 C A 1.032659 9.3178e-05
22:43746132 G T 0.188234 9.9649e-05
22:43746418 G A 0.069258 4.8300e-05
22:43748081 T G 0.504624 -7.2550e-06
22:43752423 T G 0.140210 8.7950e-05
22:43754290 C G 0.109573 1.0724e-05
22:43754675 A G 0.058774 2.8193e-05
22:43755827 G A 1.723322 -8.0435e-05
22:43763757 T G 1.165777 -2.1353e-04
22:43767846 T C 0.051095 4.0642e-05
22:43776080 G A 0.110187 7.4084e-07
22:43781128 G T 1.766744 -1.4836e-04
22:43781881 T C 0.054542 -1.4573e-05
22:43783190 C T 0.892118 -5.9241e-05
22:43787437 A G 0.058349 7.5858e-05
22:43789037 T C 0.125831 -3.0945e-05
22:43805809 T C 0.031244 -4.0585e-05
22:43810009 T C 0.063802 4.4483e-07
22:43810219 A G 0.469407 -3.9082e-05
22:43811779 G A 1.752609 -2.0212e-04
22:43812896 T C 0.025242 -3.5899e-05
22:43813897 A G 0.286392 -1.8483e-05
22:43814822 C T 0.135371 1.1545e-05
22:43824009 G A 0.571376 -3.1571e-05
22:43824618 G T 1.102390 1.5932e-05
22:43826267 A G 1.143787 5.9272e-07
22:43830353 T C 0.185271 9.7756e-05
22:43830910 T C 0.079962 -6.8424e-06
22:43832593 A G 0.068057 -3.4811e-06
22:43836198 G T 1.110057 -2.4128e-06
22:43841431 G A 0.154407 -4.5856e-05
22:43851782 G T 0.140268 3.3404e-05
22:43856640 C T 0.685944 -1.9681e-05
22:43857328 T C 1.688778 -6.6447e-05
22:43865625 A G 0.625924 4.6174e-05
22:43869281 G T 0.164686 4.8623e-05
22:43870800 A G 0.025181 9.8030e-05
22:43873671 G C 0.167153 -1.2316e-05
22:43874812 T C 0.053159 9.8196e-06
22:43876153 T C 0.774615 1.9100e-05
22:43883747 A G 1.053441 1.6591e-05
22:43896685 A G 1.133423 -3.2030e-05
22:43897433 T C 0.061186 1.3882e-04
22:43899418 C T 0.844811 3.6998e-05
22:43900427 A G 0.053672 -6.9871e-06
22:43906772 T C 0.414901 6.1692e-05
22:43927320 A G 0.087772 -3.2972e-05
22:43931494 C T 0.193934 6.2372e-05
22:43932421 C A 1.492767 -2.0492e-04
22:43937438 C T 0.332511 5.6407e-05
22:43938054 G A 0.805592 9.6655e-05
22:43944477 T G 0.039397 1.2381e-05
22:43949009 A G 0.028683 6.9116e-05
22:43950853 G T 0.110849 -1.9848e-05
22:43954770 T C 0.082494 -4.1156e-05
22:43956566 T C 0.084964 -6.0720e-05
22:43970057 G C 1.045106 -2.6727e-04
22:43976396 A G 1.459355 -9.6700e-05
22:43982546 C T 0.383771 9.1386e-07
22:43986515 A G 1.428624 -2.3268e-04
22:43989444 C T 0.257038 2.9320e-05
22:43996843 A C 0.086415 -3.5650e-05
22:43998724 G A 0.462559 -2.5080e-05
22:44001851 A G 0.165761 7.3278e-05
22:44024237 T C 0.030929 -8.4884e-05
22:44024381 A G 0.239163 6.0021e-05
22:44031042 C T 0.081128 1.8137e-05
22:44035303 A G 0.474334 -8.0474e-05
22:44042383 C A 0.042743 -4.1027e-05
22:44052846 G A 0.186527 2.4088e-05
22:44054817 T C 0.246080 -3.2688e-05
22:44078507 C A 0.447758 7.0922e-06
22:44079557 A G 0.269524 -5.0296e-06
22:44079680 A G 0.251939 -1.2916e-05
22:44083002 C T 0.115877 -3.9985e-06
22:44083442 C T 0.972807 5.4320e-05
22:44092396 A G 1.234626 4.1201e-05
22:44092683 A G 0.031331 -7.1580e-05
22:44109768 G A 0.031545 -7.0951e-05
22:44126517 T C 0.176364 -2.8379e-05
22:44129156 G T 0.105490 -5.2725e-06
22:44131786 C T 0.108512 4.1788e-07
22:44131803 T C 0.034405 -9.4545e-05
22:44138332 T C 0.111027 -3.2678e-06
22:44143638 T C 0.036437 1.4396e-05
22:44146279 C G 0.058897 -3.5289e-05
22:44147012 C T 0.114199 2.7676e-05
22:44147788 A G 0.020403 -9.4289e-05
22:44149935 C A 1.901258 -1.4730e-05
22:44151656 G A 0.032289 1.3595e-05
22:44161261 A T 0.021393 -3.0063e-05
22:44173530 G A 0.983518 -8.4961e-06
22:44178103 C T 0.208754 5.4892e-05
22:44179105 C T 0.109122 -8.8722e-07
22:44183913 C A 0.312043 4.7431e-05
22:44193626 C A 1.039397 3.8893e-05
22:44196183 T C 0.107986 3.2527e-05
22:44202454 A G 0.146435 1.4165e-04
22:44205335 A G 1.530304 -1.4528e-05
22:44209288 T G 1.660465 -1.1454e-05
22:44222744 T C 0.106733 -1.5083e-05
22:44223239 C T 0.119976 5.0274e-05
22:44227025 T C 0.039501 5.3063e-05
22:44238974 A G 0.091800 3.1321e-05
22:44248504 A G 0.411701 9.2692e-05
22:44248601 T C 0.439601 -1.1288e-04
22:44251189 A G 0.326214 1.0435e-06
22:44272285 G T 0.211996 -3.7532e-05
22:44273276 A G 0.044996 1.9774e-05
22:44274114 A C 0.184008 -2.2287e-04
22:44279315 C T 0.959321 -9.3813e-06
22:44282276 G A 0.728480 -1.9038e-07
22:44285118 A G 0.027498 5.3230e-06
22:44285258 A G 0.039043 3.6888e-05
22:44286950 A G 0.190328 -2.0379e-05
22:44287403 C T 0.062948 3.3492e-05
22:44290576 A G 0.240666 1.3471e-05
22:44291658 T C 0.221331 -9.2078e-06
22:44292088 G T 0.692705 -2.4154e-05
22:44293787 T C 0.109632 -1.5109e-05
22:44293814 C A 0.076872 5.0687e-05
22:44295103 G A 0.100219 -2.9097e-06
22:44295424 G A 0.700505 3.2697e-05
22:44296372 T C 0.435272 -1.4718e-05
22:44296812 T C 0.050666 -1.1255e-05
22:44297686 T A 0.485970 2.9325e-05
22:44298838 A G 1.344374 -4.1215e-05
22:44298992 A G 0.100573 -1.1630e-05
22:44305065 A G 0.110596 -1.4533e-05
22:44307535 T C 0.603960 -5.2682e-05
22:44310518 G A 0.185141 -6.7725e-05
22:44314205 A G 0.050744 -3.4183e-05
22:44314617 A G 1.099628 5.4688e-05
22:44318244 T C 0.072903 -3.2057e-05
22:44322970 T G 0.251627 7.7609e-05
22:44323074 A G 0.868589 -1.5555e-05
22:44324104 T C 0.403174 -3.4382e-06
22:44324727 G C 0.432617 1.5616e-05
22:44325996 A G 0.314121 1.6516e-05
22:44327219 T C 0.074909 -1.0812e-05
22:44329580 T C 0.029634 -7.7440e-06
22:44332570 A G 0.326325 2.8791e-05
22:44332685 T A 1.931586 3.3309e-05
22:44336107 A G 0.030822 7.9670e-05
22:44341300 A G 0.147468 5.8719e-05
22:44341398 A C 0.210487 4.9866e-05
22:44342116 G A 1.178760 5.6783e-05
22:44355693 G A 0.041841 -5.4245e-05
22:44357900 A G 1.155806 3.0815e-05
22:44360001 C T 0.033843 3.8347e-05
22:44368122 G A 0.310816 -5.9306e-06
22:44379838 G A 1.158977 2.9768e-05
22:44380033 C T 0.251822 3.5827e-05
22:44384279 G C 0.209763 1.0453e-04
22:44386281 T C 0.454220 -2.4894e-05
22:44388208 T C 1.787595 4.6272e-05
22:44388281 T G 0.067976 -7.7818e-05
22:44391686 A G 0.356877 5.5829e-05
22:44394402 T C 0.358393 4.4579e-05
22:44395451 C T 0.773161 8.7113e-05
22:44400698 A G 0.920963 -4.7068e-05
22:44401871 T C 0.412048 3.1645e-05
22:44402974 T C 0.112456 4.9531e-05
22:44403184 A G 0.045811 -1.6966e-05
22:44404484 G A 0.045093 -2.6735e-05
22:44405981 T C 0.174586 -3.3987e-05
22:44407559 A G 0.088895 -6.0998e-05
22:44407599 C T 0.338227 8.2006e-06
22:44408241 C T 0.988091 -6.1273e-06
22:44409993 A G 0.171587 1.9243e-04
22:44411804 G A 0.030614 9.5219e-05
22:44412635 C T 0.043821 -5.2793e-05
22:44413945 A C 0.038501 -2.2398e-05
22:44415523 G A 1.784222 7.0872e-05
22:44416429 G A 0.487148 3.4763e-05
22:44417927 G A 0.066220 -2.9383e-05
22:44418039 A G 0.058923 8.9751e-09
22:44418321 T C 1.005404 -1.5195e-05
22:44419871 C T 0.639981 4.2089e-05
22:44422046 C A 0.219660 2.5235e-06
22:44422501 T C 0.196073 -5.8554e-05
22:44424108 T C 1.197721 -2.0967e-05
22:44424649 C T 0.598981 -8.4145e-05
22:44425836 C T 0.025177 4.6123e-06
22:44426272 A G 0.075720 -4.7904e-05
22:44429417 A G 0.204200 6.2730e-06
22:44429604 T G 1.322715 1.5111e-05
22:44435552 A G 0.387949 1.5345e-05
22:44444042 A G 0.032010 8.6279e-06
22:44448402 A G 0.038865 -1.8102e-06
22:44452022 T C 0.316367 3.2993e-05
22:44460147 A G 0.586735 2.8266e-06
22:44466935 G T 0.753511 -2.0844e-05
22:44467070 A G 0.172022 1.0875e-04
22:44467446 A G 0.020607 6.3675e-05
22:44467899 C T 1.521235 4.8494e-05
22:44471488 A C 0.095165 5.5129e-05
22:44471876 C T 0.315438 1.8576e-05
22:44472281 A G 0.058959 6.9247e-06
22:44474024 T C 0.063850 1.9548e-05
22:44475243 C G 0.917224 1.3006e-05
22:44483881 C G 0.826248 -1.2274e-05
22:44485397 G T 0.116428 1.3145e-04
22:44487014 G C 0.178425 9.7645e-06
22:44487581 G C 0.167951 7.2826e-05
22:44488632 T G 0.056103 7.7480e-05
22:44489022 A G 0.936305 2.4966e-05
22:44489868 C T 1.514127 3.9310e-05
22:44489896 C T 1.179643 5.9522e-05
22:44493451 G C 0.169221 6.7016e-05
22:44493823 G A 0.223340 5.8477e-05
22:44494527 T C 0.067213 -4.9389e-05
22:44495529 A G 0.306493 2.6411e-04
22:44498057 G A 0.150340 -1.2901e-05
22:44498134 T C 0.399925 1.2601e-07
22:44499343 C A 0.087522 3.0426e-05
22:44499643 C T 0.178805 1.1932e-04
22:44499859 T C 0.067810 -3.0958e-05
22:44500143 G A 0.288216 1.0648e-05
22:44503633 A C 0.581084 6.2941e-05
22:44503719 T C 0.507775 -6.0847e-05
22:44504197 G C 0.038001 4.2184e-05
22:44505332 A G 0.033532 -3.0687e-05
22:44511918 T C 0.038517 4.5047e-05
22:44513828 T C 0.133316 1.5014e-04
22:44514242 G A 0.662799 3.6964e-05
22:44515275 C T 0.174255 -3.8587e-05
22:44515711 A G 0.037115 -5.9187e-05
22:44518876 T C 0.124458 3.6424e-06
22:44518951 T C 0.027118 6.7400e-05
22:44521275 T C 0.273786 3.4081e-07
22:44522312 C T 0.553735 -7.6249e-05
22:44522350 C G 0.649835 2.8746e-05
22:44523593 A G 0.314939 1.1952e-04
22:44524143 A G 0.062260 -5.8185e-05
22:44524270 T G 0.920716 -1.0431e-04
22:44526105 C A 0.050949 -2.0380e-06
22:44526130 G A 0.439696 5.8381e-06
22:44530286 A G 0.094701 3.0272e-05
22:44530420 C T 1.090800 6.1723e-05
22:44530454 T C 0.279553 6.2600e-05
22:44532145 A G 0.109093 -3.5806e-05
22:44544028 A G 0.600279 5.6775e-05
22:44548944 G A 0.482114 1.2075e-04
22:44551755 G A 0.093439 4.1360e-05
22:44554779 G A 1.793151 4.1943e-04
22:44557063 A G 0.364634 5.2509e-05
22:44559492 T C 0.069180 -2.0887e-05
22:44559645 T C 0.788108 -4.4293e-05
22:44560839 G A 0.318730 1.1080e-06
22:44562756 G A 0.038683 -5.7176e-05
22:44566434 A G 0.747578 1.7954e-04
22:44566906 A G 0.082845 -1.3851e-05
22:44566985 T C 0.754819 1.6547e-04
22:44567644 C T 1.422870 2.7075e-05
22:44569142 G A 0.256755 5.1051e-05
22:44569722 T C 0.409555 -6.8074e-04
22:44576085 G A 1.226907 -2.5591e-06
22:44579695 A G 0.878414 2.1658e-06
22:44581046 T C 1.650183 5.2725e-06
22:44581403 G A 0.171940 4.3161e-05
22:44584158 C T 1.929950 6.1507e-05
22:44585958 C A 0.641536 -1.6392e-05
22:44586522 T C 0.697704 8.6648e-06
22:44594135 G A 1.851543 -2.3875e-05
22:44595439 T C 0.418845 4.4650e-05
22:44598606 T C 0.736335 -3.4216e-05
22:44599258 A C 0.899677 3.9936e-06
22:44603684 C T 1.696821 -5.2279e-05
22:44609159 G A 0.516854 -1.5359e-05
22:44625419 G T 0.441847 -3.8395e-05
22:44625800 A G 0.159039 -1.2831e-04
22:44640134 C A 0.251426 3.9507e-05
22:44641624 G A 0.467911 1.4908e-05
22:44643161 C T 0.145426 6.7921e-06
22:44643912 T C 0.097571 -1.8998e-05
22:44645332 A G 0.197205 1.3282e-04
22:44645692 T C 0.163200 -1.1515e-04
22:44646119 T C 0.047670 -2.9248e-05
22:44648093 T G 0.197118 1.3002e-04
22:44649665 C T 0.064156 -1.2042e-06
22:44653054 G T 0.069044 -3.8353e-05
22:44654646 A G 0.024405 -1.2687e-06
22:44654739 G C 1.781649 7.1698e-06
22:44657628 T C 1.359016 -1.6978e-05
22:44658268 T C 0.481342 3.8283e-05
22:44660937 T C 0.076126 -1.5287e-05
22:44662621 C T 0.182278 -4.0734e-05
22:44664764 G A 0.082244 -8.6884e-06
22:44664866 A G 1.250468 -2.6934e-05
22:44677081 C T 0.913767 -1.2368e-05
22:44681317 A G 0.042941 -3.3528e-05
22:44681612 G A 1.256885 -7.7251e-06
22:44682737 T C 0.039027 -1.1290e-04
22:44686967 G A 0.033149 7.7908e-06
22:44687571 T C 0.084380 7.1397e-06
22:44688150 G T 1.895101 -7.5995e-05
22:44689290 T C 0.390393 -3.2462e-05
22:44691640 G A 0.322998 -6.2143e-05
22:44693518 C T 0.126201 -3.3895e-05
22:44695088 T C 0.967383 -2.1199e-05
22:44695199 A G 0.033301 -3.7752e-05
22:44697742 G A 1.189656 -6.1054e-05
22:44699433 T C 1.605628 8.3005e-05
22:44700267 T C 0.035158 4.8153e-06
22:44700587 A G 0.425301 -4.7152e-05
22:44701372 T C 0.055499 -1.1190e-05
22:44701693 T C 0.150804 3.4587e-06
22:44703502 A G 1.353826 4.2045e-05
22:44703893 A C 0.088177 7.1942e-05
22:44705240 A G 0.147526 -1.1957e-04
22:44706649 A G 0.024473 4.5399e-05
22:44707716 G T 0.517386 -5.9188e-05
22:44709754 A G 0.125023 1.5538e-04
22:44710758 C T 0.987108 -8.1638e-06
22:44710984 A G 0.189328 1.7248e-04
22:44714544 T C 0.324234 -6.4386e-05
22:44715032 A G 0.104682 -1.6968e-05
22:44715824 A G 0.292033 -2.5321e-05
22:44718472 G C 0.371840 5.1506e-05
22:44720583 G A 0.468631 3.0543e-05
22:44721664 A C 0.311349 2.2605e-06
22:44722542 A G 0.114487 -2.4076e-05
22:44723271 A C 0.991431 9.1253e-06
22:44725343 A G 1.418721 -1.9720e-05
22:44734901 A C 0.067489 6.3944e-05
22:44737788 T G 0.200331 -1.6672e-05
22:44738402 G A 0.031941 1.2576e-05
22:44738406 G A 0.432461 7.0737e-05
22:44739132 A G 0.062107 4.0924e-05
22:44739706 T C 0.045908 -3.1469e-06
22:44740415 T C 0.063364 -2.0322e-05
22:44740724 A G 0.677340 5.7396e-05
22:44742005 A G 0.047171 8.6082e-06
22:44742796 G C 0.064039 9.3706e-05
22:44744315 G A 1.448670 2.9261e-05
22:44744453 C T 0.529580 -6.7817e-05
22:44744884 A G 0.400704 -2.6760e-05
22:44745765 T G 0.032944 8.1426e-05
22:44745963 T C 0.048459 -1.4805e-05
22:44746729 A G 0.257995 4.7631e-05
22:44747100 T C 0.550087 -4.6396e-05
22:44751105 A G 0.663886 -1.5631e-05
22:44751158 G A 0.540165 -1.4503e-06
22:44752950 C T 0.264337 4.0889e-05
22:44753219 A G 0.453337 4.4414e-06
22:44754168 C T 0.097652 2.6513e-05
22:44754444 T C 0.079437 -3.0153e-05
22:44754963 A G 0.295711 2.6918e-05
22:44756803 A G 0.245483 2.2616e-05
22:44757439 A G 0.713504 -1.9377e-05
22:44758421 A G 0.098771 -3.0646e-05
22:44758515 T C 0.078615 8.8586e-05
22:44759519 G A 1.340849 -1.6001e-05
22:44760039 A G 0.359100 -2.8594e-05
22:44760732 T C 0.513952 -8.1872e-06
22:44760984 T C 0.177257 2.0751e-05
22:44761314 T C 0.072354 -5.0986e-05
22:44761797 A T 0.745942 -2.4764e-05
22:44762021 A G 0.037667 8.2058e-05
22:44762762 G A 0.477684 -4.6740e-05
22:44763277 C T 1.234934 2.8900e-05
22:44763352 C G 0.382882 -8.6414e-06
22:44764343 T C 0.079352 -1.3278e-04
22:44765694 A G 0.302673 -2.2615e-05
22:44767582 A G 0.717895 7.5003e-06
22:44775695 T C 0.477363 -1.1962e-05
22:44778329 A G 1.600854 3.4787e-05
22:44778354 G A 1.322748 4.3832e-06
22:44779501 G T 0.107415 2.4048e-05
22:44780843 A G 0.040286 8.0954e-05
22:44783779 G A 1.034827 -1.2519e-06
22:44788913 T C 0.805372 6.7157e-05
22:44790471 T C 0.021088 -8.5422e-05
22:44791807 C T 0.437631 1.4868e-05
22:44793300 G T 0.038560 -3.6740e-05
22:44796136 T G 0.319255 -3.7491e-05
22:44797723 A C 1.807809 2.6248e-04
22:44799094 G T 0.700385 1.7446e-05
22:44800640 G A 0.149671 2.7155e-05
22:44804565 T G 0.261156 2.8445e-06
22:44804977 A G 0.169441 -1.2395e-06
22:44805830 T C 1.591100 3.6037e-05
22:44817955 T C 1.483315 3.0868e-05
22:44818900 C T 0.596770 -3.8168e-05
22:44823095 C A 0.668132 1.2942e-05
22:44823127 C T 1.368743 5.2295e-05
22:44823445 A G 0.627313 4.7927e-05
22:44826561 T G 0.033642 -8.6970e-05
22:44827204 T C 0.027420 -7.5457e-05
22:44833082 A G 0.487960 1.8781e-05
22:44833455 C T 1.305789 3.5561e-05
22:44833655 A G 0.073604 -3.2152e-06
22:44834394 C A 0.073620 8.8939e-06
22:44835978 T G 0.537409 1.1706e-05
22:44836301 T C 0.485824 7.5664e-06
22:44838469 G T 1.028920 2.1358e-05
22:44840030 G A 0.036859 5.5119e-05
22:44841560 G A 0.858751 3.9314e-05
22:44843171 A G 0.037398 1.3124e-04
22:44844922 A G 0.888155 5.1638e-05
22:44848451 A G 0.022743 -7.6572e-05
22:44848782 G A 1.566562 -5.6104e-05
22:44855856 A G 0.402723 4.1287e-06
22:44856378 C A 0.469696 2.8483e-05
22:44862071 C A 0.085428 -9.0001e-05
22:44869030 G A 0.021471 3.1195e-05
22:44875600 A C 0.088865 -4.7846e-05
22:44875708 T C 0.116341 3.2097e-05
22:44875959 A C 0.108379 -9.3102e-05
22:44879762 T C 0.559318 -3.2604e-05
22:44886297 T G 0.098470 -2.5487e-05
22:44888397 A G 0.088937 -5.8546e-06
22:44891910 C T 0.139538 -9.7180e-05
22:44891940 T C 0.813363 -7.4199e-05
22:44894913 G A 0.218874 -2.7909e-05
22:44922455 A G 0.128418 1.4616e-05
22:44923076 A C 0.023989 4.0404e-05
22:44926003 G A 1.135481 -1.2056e-04
22:44926403 T C 0.105084 -2.1624e-05
22:44926599 G A 0.955926 -8.4764e-05
22:44927809 T C 0.064350 1.1948e-04
22:44928276 G A 1.014648 -1.5894e-05
22:44931592 A C 0.736536 -8.9411e-05
22:44932250 A G 0.060819 -9.7175e-05
22:44933382 A G 0.622298 -1.0207e-05
22:44936055 T G 1.921855 -8.2855e-05
22:44937441 A G 0.666363 -8.3679e-05
22:44937711 A G 0.135442 4.9183e-05
22:44942000 T G 0.110018 -2.1571e-05
22:44943014 A C 1.269040 1.1806e-06
22:44947908 G A 1.047635 3.6425e-06
22:44957948 A G 0.145699 -1.8105e-05
22:44965113 C T 1.689141 -2.6559e-05
22:44965364 G A 0.196981 -8.4112e-06
22:44967767 G C 1.400201 -6.7551e-06
22:44970914 T C 0.082449 4.3957e-05
22:44974738 A G 0.937250 4.4148e-06
22:44975213 T C 0.884977 2.3713e-05
22:44979441 A G 0.034895 5.9838e-05
22:44980840 A G 0.596988 4.1578e-05
22:44986013 A G 0.138529 2.0878e-05
22:44988209 C T 0.984557 1.5035e-05
22:44992815 A G 0.046878 -1.7701e-05
22:44994468 C T 0.587144 1.1918e-04
22:44996319 C T 0.203862 6.2943e-07
22:44996472 G A 1.059796 -8.2947e-06
22:44997169 C G 0.390139 -1.9931e-05
22:44998325 A G 0.131057 5.9283e-05
22:45001390 C T 1.217037 3.3298e-04
22:45002492 C A 0.209919 1.8485e-05
22:45004364 A G 0.059030 1.6000e-06
22:45007563 C G 0.618338 5.5833e-05
22:45009229 C T 1.911329 7.5089e-05
22:45011401 T C 0.024768 -3.4910e-05
22:45012097 A G 0.584966 1.0886e-04
22:45014765 C T 0.140265 1.7078e-05
22:45017735 C A 0.418290 2.3299e-05
22:45020588 A G 0.093916 3.6297e-05
22:45025635 T C 1.882062 2.9765e-05
22:45026504 A G 0.183758 4.5625e-05
22:45034600 C T 0.081851 1.5501e-05
22:45035629 C A 0.089635 1.6624e-05
22:45040298 C T 0.191866 -3.8535e-05
22:45041675 C G 0.913504 1.6393e-05
22:45046319 A G 0.081504 -2.5654e-05
22:45051377 A C 0.498901 -1.1860e-04
22:45053586 C T 0.160746 -1.8319e-05
22:45056757 A G 0.078609 1.5583e-06
22:45058431 C T 0.719457 -6.0653e-05
22:45063495 G A 0.444503 -8.2058e-06
22:45065544 C T 0.473734 -1.5755e-06
22:45066035 A G 1.016076 1.7438e-05
22:45066418 A G 1.052331 5.0549e-06
22:45067165 T C 0.203317 -7.2402e-05
22:45069410 T C 0.164589 -8.6984e-05
22:45073039 C A 0.079803 1.5308e-05
22:45073575 T C 0.165293 -3.4604e-05
22:45075116 G A 0.030562 1.5343e-04
22:45075738 C T 1.269754 -2.3679e-05
22:45080638 T G 1.078752 2.3920e-05
22:45080755 A G 0.679128 2.3301e-05
22:45081330 G A 0.128811 -4.9724e-05
22:45082168 C A 0.132482 -3.3743e-05
22:45083619 A C 0.035330 -4.9763e-05
22:45085018 A C 0.841205 1.8568e-06
22:45085284 C T 0.438326 -1.8976e-05
22:45088880 T C 0.044509 -5.4346e-05
22:45090008 G A 1.045882 3.8256e-05
22:45092400 C A 0.047239 2.2905e-05
22:45093175 A G 0.027011 1.0764e-05
22:45094393 A G 0.197442 1.8848e-05
22:45095261 A G 0.241247 4.2212e-05
22:45095466 G A 0.038050 1.3408e-04
22:45095527 T C 0.143391 -1.7964e-05
22:45099466 G T 0.107876 1.2559e-04
22:45099826 T A 0.588484 7.2092e-05
22:45099854 C T 0.142219 -6.2206e-05
22:45110732 C T 0.161353 -2.8629e-05
22:45110765 C T 0.234424 1.2393e-05
22:45111398 A G 0.023765 2.0864e-05
22:45112276 C T 0.115867 3.7559e-05
22:45114672 A C 0.021032 -1.3986e-05
22:45115000 A G 0.074500 -2.2871e-05
22:45115757 T C 0.713494 1.2948e-04
22:45116494 A G 1.671368 6.6397e-05
22:45117395 A G 0.045200 -1.1639e-05
22:45117594 C T 0.861731 5.7490e-06
22:45118624 T G 0.282043 -1.4030e-04
22:45123503 C G 0.316922 2.3707e-05
22:45123746 G C 0.045778 -3.7892e-05
22:45124895 G A 0.583586 4.3933e-06
22:45125680 T C 0.072030 -1.7314e-04
22:45125832 A G 0.039559 2.0998e-05
22:45131360 T C 0.044759 -4.9816e-05
22:45132491 G A 1.429491 -6.7460e-06
22:45132687 A G 0.119548 -3.4665e-05
22:45133340 A G 0.186426 -1.0576e-04
22:45134197 A G 1.424281 -4.2519e-06
22:45134339 G A 0.241984 -7.5937e-05
22:45139569 T C 0.021458 8.8867e-06
22:45140077 A G 0.140168 -3.7341e-05
22:45144106 T G 1.434327 1.1512e-05
22:45144268 T C 0.062922 -9.7022e-05
22:45149613 C A 0.575154 1.7961e-06
22:45150659 T C 1.105588 -3.7284e-05
22:45151106 T C 0.042506 3.1054e-05
22:45151716 C A 0.444292 1.5603e-05
22:45154502 A G 0.062594 -1.0603e-04
22:45155288 T C 0.571632 -2.9590e-05
22:45155509 T G 0.098249 1.6015e-05
22:45156143 G A 0.071449 3.3600e-05
22:45157103 A G 1.372418 4.3278e-05
22:45160232 C G 0.423885 -2.3052e-05
22:45160577 T G 0.038413 -1.4373e-05
22:45160622 T G 0.329366 6.6707e-05
22:45162122 T G 1.682926 5.5436e-05
22:45163228 T C 0.640192 -3.4791e-05
22:45165408 A C 0.086382 -1.4039e-04
22:45165859 G C 0.676022 1.5329e-05
22:45169167 T C 0.037628 -2.1884e-04
22:45169376 T C 1.702845 -1.6366e-05
22:45169885 G T 0.021841 -7.9292e-05
22:45170122 G A 0.113585 -3.1217e-05
22:45171729 A G 1.559366 -5.9443e-06
22:45174712 A G 0.243483 -1.1125e-05
22:45177040 G C 1.771048 1.9024e-05
22:45177118 A C 0.032078 -2.0575e-05
22:45178565 A G 0.045038 9.7372e-06
22:45180366 A G 1.866953 -8.4722e-06
22:45181011 C G 0.313721 1.6248e-05
22:45183014 G A 0.123563 -2.8308e-05
22:45183545 C T 0.955880 1.0560e-04
22:45187219 G A 0.559779 5.3502e-05
22:45187306 A G 0.045986 -2.2926e-05
22:45187679 A G 0.070657 -1.0734e-04
22:45188196 C T 0.809935 -1.8269e-06
22:45188671 T C 0.909431 2.1291e-06
22:45189299 A G 0.323825 5.5221e-05
22:45192621 G A 0.453850 1.1432e-05
22:45197642 A G 0.607777 1.3389e-05
22:45198009 G A 0.874548 1.1534e-05
22:45199719 C T 0.795401 3.1833e-05
22:45203246 A G 0.072001 6.9724e-05
22:45205323 T C 0.080917 -3.5718e-05
22:45208033 A G 0.118648 1.7049e-05
22:45210666 A G 0.499748 3.9905e-06
22:45211499 G A 0.090206 1.8462e-05
22:45211932 C T 1.867275 -6.7850e-05
22:45215613 G C 0.430250 -8.8896e-05
22:45216340 T C 0.549856 -5.8364e-05
22:45216899 T C 0.025135 -1.2417e-05
22:45218487 G C 0.038550 1.7811e-04
22:45218675 G A 1.934306 1.2354e-05
22:45222806 G A 0.438241 4.8785e-05
22:45224832 G T 0.058128 1.2493e-05
22:45225346 A G 0.115773 1.2229e-05
22:45230436 T C 0.290969 4.1551e-06
22:45231892 G A 0.390354 -3.2338e-05
22:45234658 T C 0.047693 -4.7330e-05
22:45235428 A G 0.083231 4.8379e-05
22:45236935 A C 0.062140 5.3988e-06
22:45237570 G C 0.170003 -3.8998e-05
22:45238877 A G 0.098619 -1.2183e-04
22:45240256 G T 0.717314 1.4914e-05
22:45241303 T C 0.111806 1.3180e-04
22:45242240 A G 0.147805 1.8486e-04
22:45244930 T C 0.513020 4.4922e-05
22:45245359 T C 1.244272 -6.9463e-06
22:45248498 G C 0.407731 3.4373e-06
22:45248580 T C 0.045093 2.2042e-05
22:45253503 T G 0.225489 -2.2893e-04
22:45255484 C A 0.535848 1.6582e-06
22:45255637 C G 0.368029 -4.3404e-05
22:45256142 A C 1.036502 -2.8967e-05
22:45256820 G A 0.818069 -2.0829e-05
22:45258333 G C 0.264198 -1.0595e-04
22:45258373 C G 0.063243 2.0489e-05
22:45258457 G A 0.249118 -9.8973e-06
22:45258539 A G 0.315153 4.9461e-05
22:45259235 A G 1.394177 2.7067e-06
22:45260956 T C 0.103575 1.1309e-04
22:45261209 C G 0.519577 -3.5597e-06
22:45264599 T C 0.420685 1.1806e-05
22:45265633 T C 0.100407 2.9063e-05
22:45267423 C G 0.202558 5.1480e-05
22:45277826 T G 1.213155 -1.8135e-05
22:45278031 C A 0.033908 -1.9964e-05
22:45279649 T C 0.839407 -3.0001e-05
22:45285070 G A 0.214327 -8.8393e-07
22:45286357 G A 0.045083 2.2141e-05
22:45290068 T C 0.155858 6.6725e-06
22:45292126 T G 0.055522 7.9244e-05
22:45292178 A G 0.027371 9.9414e-05
22:45292244 T C 0.211853 7.8771e-06
22:45296002 T C 0.081228 -1.8725e-05
22:45300035 C G 0.116133 -4.8331e-06
22:45302868 T C 0.150694 -8.0705e-06
22:45304058 A G 0.357821 9.2011e-05
22:45312345 T C 0.138918 -3.1666e-05
22:45318725 A G 1.773287 -8.1780e-06
22:45322792 C T 0.031370 3.2055e-05
22:45323989 T C 0.834645 -1.6747e-04
22:45325461 C T 1.912540 -2.3442e-05
22:45332417 A G 0.025138 2.7007e-05
22:45332676 T C 1.395118 -3.7800e-05
22:45333327 T C 0.028978 3.7736e-05
22:45333805 T C 0.170843 -1.3428e-05
22:45348592 G A 0.408686 7.1936e-06
22:45362884 A G 1.576712 7.3415e-06
22:45378539 A G 0.183349 -1.6407e-05
22:45380889 A G 0.104163 4.0458e-05
22:45386409 T C 0.325968 3.7575e-05
22:45386997 A G 0.069362 1.2334e-05
22:45403010 G A 1.458404 -2.2068e-06
22:45406439 G A 0.171382 1.1344e-04
22:45406566 T G 0.098363 6.1872e-07
22:45407499 C T 1.691297 -4.4960e-05
22:45408406 G T 1.349295 -4.2458e-05
22:45415430 A C 0.398926 2.9047e-05
22:45415987 A G 0.728629 3.4417e-05
22:45416349 T C 0.043986 -5.9467e-05
22:45417158 A G 0.134264 -1.7140e-05
22:45420487 T C 0.426041 9.4287e-06
22:45425095 A G 1.062614 -5.0539e-06
22:45426220 G A 0.098856 -1.8069e-05
22:45427311 A G 0.270384 3.6602e-06
22:45428606 G T 0.157526 2.8026e-05
22:45432045 C T 0.136857 7.2901e-05
22:45432634 G A 0.627466 2.9052e-05
22:45438091 C A 0.952917 5.8576e-06
22:45439944 G A 0.117045 -2.3844e-05
22:45440434 C G 0.314728 -7.2420e-06
22:45444397 C G 0.076447 1.6271e-04
22:45444888 A G 0.026979 7.3282e-05
22:45445274 C T 0.149441 -3.2749e-06
22:45446331 G C 0.958458 3.7622e-05
22:45446714 T C 0.161804 9.4756e-06
22:45446874 G A 0.532560 -9.0879e-06
22:45447052 T G 0.035528 4.1424e-05
22:45447241 A G 0.767224 -8.4309e-06
22:45447318 C T 0.985891 -2.9662e-05
22:45449702 A C 0.152972 5.2119e-05
22:45451191 C T 0.099619 -2.4084e-05
22:45451355 G A 1.520142 1.5333e-05
22:45451727 A C 1.021282 2.6100e-05
22:45455427 C T 0.062731 -5.3524e-05
22:45456139 A G 0.695993 4.8676e-06
22:45456900 C T 0.092400 -3.5664e-05
22:45457082 G C 0.112469 2.4423e-05
22:45457915 A G 0.054386 5.4916e-05
22:45457967 A G 0.059313 6.8622e-06
22:45459669 A G 1.317623 -1.4061e-03
22:45461071 T C 0.044970 -5.6792e-05
22:45463797 G T 0.020955 -2.5137e-05
22:45465029 T C 0.370681 -1.1138e-05
22:45466710 A G 0.149038 -1.5720e-05
22:45469482 T C 0.091157 3.0194e-05
22:45469983 T C 0.054645 -5.4625e-05
22:45471360 C A 0.021078 -1.7539e-05
22:45471607 C T 0.945919 -5.4850e-05
22:45472046 T C 0.430776 3.3411e-05
22:45475874 T C 0.060202 -4.4742e-05
22:45478124 T C 0.627849 -7.2766e-06
22:45481272 G A 0.037115 -1.6126e-05
22:45482258 C G 0.381564 4.4048e-04
22:45494144 A G 0.509755 -7.9584e-05
22:45495756 G A 0.130155 -4.5726e-05
22:45497738 C T 0.577033 3.1476e-06
22:45497905 C T 0.486931 -3.5389e-05
22:45498187 A G 1.056846 -6.7480e-06
22:45498909 C T 1.369162 -9.4086e-05
22:45501429 T C 0.415593 -2.6284e-05
22:45502829 C T 0.165712 2.6024e-05
22:45503517 A G 0.293121 -2.8658e-05
22:45505755 T C 0.076778 6.2130e-05
22:45517196 C T 0.801081 -3.9333e-05
22:45518762 T G 0.032071 -9.7796e-05
22:45519040 T G 1.399705 -1.4868e-04
22:45523391 A G 0.634580 -1.3883e-05
22:45523909 T C 0.531924 -1.0668e-04
22:45527845 T C 0.506367 -4.5549e-07
22:45535724 A G 0.097512 5.0949e-05
22:45539841 T G 0.930210 1.0994e-05
22:45551559 C T 1.953920 4.6386e-05
22:45553139 C T 0.022470 -2.3281e-05
22:45557251 C T 1.352937 2.0469e-05
22:45561004 G C 0.090926 3.3332e-05
22:45573450 C A 0.378919 -2.9601e-05
22:45577110 C T 0.293617 4.5373e-05
22:45579502 T G 0.036385 6.7266e-05
22:45580836 C G 1.060829 -1.7810e-05
22:45584396 A G 0.237894 6.1120e-05
22:45584931 C T 0.083465 -3.9746e-05
22:45588531 C G 0.174920 -8.4724e-05
22:45588604 T C 1.096253 1.4406e-06
22:45589490 G A 0.377163 8.2934e-06
22:45592354 A G 0.103527 1.0945e-07
22:45595278 C G 0.806797 1.7717e-04
22:45599504 T C 0.195326 4.6393e-05
22:45605360 T C 0.120992 -1.0485e-05
22:45606506 A G 0.633587 6.6479e-05
22:45608977 A G 0.263419 1.0049e-04
22:45609416 C T 0.053714 1.8918e-06
22:45611337 T C 1.485337 5.3037e-05
22:45612969 T C 0.209539 2.6285e-05
22:45618888 T C 0.183469 -1.8569e-06
22:45618889 G A 0.778068 2.2838e-05
22:45621091 A G 0.084876 3.8803e-05
22:45623487 T C 0.076145 6.1141e-05
22:45624439 G C 0.100982 -5.7428e-05
22:45627967 A G 0.180814 -1.7898e-05
22:45630662 T C 0.936020 5.8593e-05
22:45631597 A G 0.474471 1.9217e-05
22:45631941 A G 0.073815 3.7373e-05
22:45635216 T C 1.393440 4.9813e-05
22:45637002 C G 1.084179 2.2101e-05
22:45642157 A G 0.080345 4.8076e-05
22:45642907 C T 0.901430 5.4100e-06
22:45644825 A G 0.220510 -2.7526e-05
22:45647431 C G 0.894533 1.0162e-05
22:45651881 T C 0.061312 4.4599e-05
22:45653411 T G 0.502189 1.6288e-05
22:45657513 A G 0.061737 1.4309e-05
22:45660094 G A 0.360019 -6.9742e-05
22:45668012 T C 0.799786 -4.7807e-05
22:45668106 T C 0.183888 2.2782e-05
22:45668682 T C 0.465068 -3.7123e-05
22:45669729 T C 0.340220 -2.0922e-05
22:45670133 A G 0.050861 1.7474e-05
22:45671343 G A 0.910528 8.2021e-06
22:45672574 T C 1.224541 1.1736e-05
22:45674199 T C 0.056963 -5.2800e-06
22:45674505 A G 1.177896 1.5784e-05
22:45675375 T C 0.094536 1.4204e-05
22:45675881 C A 1.438073 1.0175e-05
22:45680155 A G 0.093069 -1.1837e-05
22:45682334 T C 0.087460 9.5727e-05
22:45683304 C G 1.531787 4.5040e-05
22:45686044 T C 0.302585 -4.1898e-05
22:45690462 G A 0.089534 -1.5949e-05
22:45693878 G A 1.924802 -1.2167e-04
22:45693923 A G 1.322112 8.2344e-05
22:45703075 G A 1.252484 2.6114e-04
22:45707916 C T 0.171554 -1.8058e-04
22:45713764 A G 1.782707 -6.7752e-05
22:45714398 T C 1.942560 -1.0569e-04
22:45716830 A G 0.033873 9.9912e-05
22:45718743 G A 1.239238 1.0759e-04
22:45719811 T C 0.162998 -7.4162e-05
22:45723807 C G 0.542573 -8.9384e-04
22:45726345 G A 1.754972 -3.0854e-05
22:45728370 A G 0.514017 -2.5899e-04
22:45731731 A G 1.751372 -2.0892e-05
22:45737787 G A 0.111836 -1.0426e-04
22:45741537 G T 0.140720 1.0113e-04
22:45744546 A G 1.753118 -2.0708e-05
22:45746491 G A 0.153729 4.1099e-05
22:45749966 C G 0.111897 -9.6868e-05
22:45749983 T G 1.061199 3.2096e-05
22:45757987 T C 1.752287 -1.8113e-05
22:45766603 T C 0.025963 4.1122e-07
22:45767391 T C 0.226485 -1.7567e-05
22:45767421 T C 0.337438 6.8510e-06
22:45781304 C T 0.055454 -2.2003e-05
22:45799276 C T 0.938467 -3.2704e-05
22:45804887 C T 0.031471 6.6557e-05
22:45806071 C T 0.105795 -1.2417e-05
22:45809624 A C 0.808105 -2.6246e-06
22:45812648 C G 0.153105 -1.4278e-06
22:45813687 A G 0.294315 -4.8171e-07
22:45821935 A G 0.321089 2.2983e-06
22:45821956 G C 0.623048 -4.5252e-06
22:45822347 T C 0.178240 9.3408e-06
22:45828776 G T 1.862367 3.6522e-05
22:45830187 T C 0.031847 -8.8269e-06
22:45830747 G A 0.941937 -8.5418e-06
22:45837410 G A 0.571272 -2.5014e-05
22:45842404 T G 0.324244 6.7594e-06
22:45846371 T C 0.392603 -8.3620e-06
22:45848152 T C 0.021422 2.6169e-05
22:45851175 T C 0.075068 8.9100e-06
22:45853108 T C 0.081916 2.5813e-05
22:45855095 G A 0.102530 -8.6957e-06
22:45855672 C G 0.037222 3.1959e-05
22:45856865 G A 0.082020 7.1701e-05
22:45858097 A G 0.246807 -1.6582e-05
22:45860831 A G 0.576881 6.6532e-07
22:45864934 T C 1.147740 -5.6480e-06
22:45871507 G C 0.113387 -5.0217e-05
22:45872813 A G 0.063493 -2.7817e-05
22:45877453 C T 0.151022 -7.7533e-05
22:45878439 A C 0.151859 1.0884e-05
22:45879432 T C 0.859284 -1.4234e-05
22:45879644 T C 0.077434 -2.2991e-05
22:45881315 A G 0.569259 -2.3564e-05
22:45886998 G A 0.682303 -5.6226e-05
22:45891235 C A 1.590694 -9.8733e-06
22:45892656 G T 0.148383 -2.3862e-04
22:45894098 T C 0.051247 -1.4122e-05
22:45897997 C T 1.358850 8.5965e-05
22:45898074 C T 1.006543 9.5955e-05
22:45899802 C A 0.081030 -1.6384e-05
22:45905373 G A 0.058450 9.3705e-05
22:45909099 G A 0.167445 1.1382e-06
22:45910381 C T 0.631594 -6.1290e-05
22:45912590 C A 1.051299 -1.6814e-05
22:45914051 C T 1.880777 -3.6580e-06
22:45917155 C G 0.909083 -1.0509e-05
22:45919646 G A 0.642983 -6.7327e-05
22:45922207 T C 0.138620 6.5392e-06
22:45927045 C T 0.201448 1.9339e-05
22:45929391 A G 1.695065 2.7568e-05
22:45929427 C A 0.331508 -9.5946e-05
22:45929577 C T 1.763959 6.0217e-06
22:45936350 A G 0.812084 9.0680e-04
22:45936643 T C 0.034843 -3.4866e-05
22:45942726 T G 1.721174 3.5595e-05
22:45942808 A G 0.045061 -1.4118e-04
22:45943677 A G 0.990623 4.4073e-05
22:45945914 A G 0.065285 -1.1923e-06
22:45954876 C T 1.120878 5.5372e-06
22:45959439 G A 0.063088 6.2561e-07
22:45959897 A G 1.213869 -2.1210e-05
22:45965149 T C 0.188374 -6.4703e-05
22:45967526 A G 1.273328 -2.7976e-05
22:45968110 A G 0.038488 -2.8752e-05
22:45969722 A G 0.101595 3.3278e-05
22:45970029 T C 1.548591 1.0030e-06
22:45971158 C T 0.696107 8.2343e-06
22:45971880 A G 0.995943 -2.0823e-05
22:45972017 G A 1.182658 1.4245e-05
22:45974757 G A 1.222896 2.3821e-06
22:45978925 T C 0.076304 -5.3838e-05
22:45980908 A C 0.165968 -2.9584e-05
22:45983901 G A 0.907107 1.3652e-05
22:45985371 C T 0.041396 1.2862e-04
22:45986536 A G 0.094682 -1.9304e-05
22:45990039 T C 0.727045 5.0751e-05
22:45992149 T C 1.188065 -1.5919e-05
22:45993743 G A 0.047683 -8.5538e-05
22:45994021 G T 1.981158 -9.9188e-06
22:45996110 G A 0.321923 -3.6730e-05
22:45996298 G A 0.050845 -1.6905e-04
22:46002319 T C 0.087658 -1.3886e-04
22:46002688 T C 0.099129 -1.4286e-05
22:46005170 C T 0.044217 2.3452e-05
22:46008464 A G 0.067405 -1.0126e-04
22:46009063 G A 0.923978 6.5215e-07
22:46009408 T C 0.362304 3.4106e-05
22:46010621 G A 0.060390 -1.2555e-04
22:46015594 G T 0.281374 -7.1824e-06
22:46021378 G C 0.063364 -1.3465e-04
22:46022070 G A 1.191798 -1.4162e-05
22:46023645 G A 0.077135 -7.0771e-05
22:46026992 T G 0.039274 5.2088e-05
22:46031344 A G 0.060666 -3.9998e-05
22:46032523 C T 0.347597 5.5847e-05
22:46035254 A C 0.041786 -5.7880e-05
22:46038908 T C 0.708197 2.9868e-05
22:46039331 G C 0.042104 8.2798e-05
22:46044479 T C 0.028666 -1.2126e-05
22:46045856 A G 0.021805 1.3870e-04
22:46049288 T C 0.069044 3.3549e-04
22:46060541 T C 0.334582 3.4829e-05
22:46066265 A G 0.039303 4.0803e-05
22:46068694 T G 0.105896 -3.0637e-05
22:46069687 A G 0.080008 -1.9087e-04
22:46070249 T C 0.044817 1.9880e-05
22:46078549 G A 0.082841 6.2654e-06
22:46080620 T C 0.025518 -5.5354e-05
22:46084828 A G 0.022217 1.9780e-05
22:46096862 G A 0.093293 -2.9758e-06
22:46097122 G T 0.673695 -1.3664e-04
22:46107105 A G 1.535358 -5.5945e-06
22:46118267 G A 0.165251 3.3671e-05
22:46126927 A G 0.031834 1.0892e-04
22:46142514 C G 1.069261 -1.4170e-05
22:46142665 A G 1.303319 -5.9347e-05
22:46144326 T C 0.048456 -1.8683e-05
22:46144520 G A 0.117866 -1.6954e-05
22:46145261 G A 0.051786 1.5273e-05
22:46147495 T C 0.057132 -1.8024e-05
22:46148151 A G 0.029965 2.0232e-05
22:46151322 A G 0.039702 3.6282e-05
22:46151418 C T 0.317749 9.5667e-06
22:46155548 G C 0.457904 5.1596e-06
22:46164098 T G 0.047820 3.5191e-05
22:46177845 C T 0.086671 -7.1386e-05
22:46185280 T C 0.078752 6.6274e-05
22:46202175 G T 0.023035 7.2736e-05
22:46207955 C T 1.694763 -8.2185e-05
22:46210122 C G 0.040442 -1.1193e-04
22:46213841 C T 0.271510 1.1900e-04
22:46228200 T C 0.212353 6.6699e-05
22:46229798 T C 0.140658 3.0418e-05
22:46229891 T C 0.069628 6.6125e-05
22:46230427 G A 0.148188 -2.1481e-05
22:46236425 A G 0.825495 -3.2487e-05
22:46237230 A C 0.056762 7.5778e-05
22:46240717 T G 0.041283 6.5045e-05
22:46242359 G A 0.210412 4.9156e-05
22:46251187 T C 0.038829 -6.2746e-05
22:46256780 T C 0.082007 2.3424e-05
22:46257649 A G 0.030484 9.3751e-05
22:46260210 T C 0.173417 -1.9625e-05
22:46261687 G A 0.164157 -1.1023e-04
22:46261909 C T 0.078511 6.1107e-05
22:46262042 A G 0.090738 2.5448e-05
22:46263438 A G 0.021873 8.2176e-05
22:46266434 A G 1.944550 -2.8654e-05
22:46270236 T C 0.036602 2.7727e-05
22:46273803 A G 0.219341 -1.6837e-05
22:46273902 T C 0.055126 -6.5959e-05
22:46274399 A G 0.099054 -1.5419e-05
22:46275529 T C 0.365241 1.4625e-05
22:46278238 A G 0.118480 8.2031e-05
22:46278408 T C 0.241883 -4.3097e-05
22:46281887 A G 0.151872 7.1376e-05
22:46282759 T G 0.187987 -5.8587e-06
22:46287720 A G 0.030101 4.8262e-05
22:46288100 T C 0.047002 -1.7317e-04
22:46289699 T C 1.751359 9.1969e-06
22:46290571 C T 0.070637 4.5998e-05
22:46292939 A G 0.050471 2.4767e-05
22:46293266 T C 0.197579 5.5066e-05
22:46293440 C T 0.130924 2.3094e-05
22:46293608 A C 0.117814 -1.1891e-04
22:46297809 G A 0.095445 1.0128e-05
22:46302035 A C 0.084354 1.3993e-05
22:46303347 T C 0.399438 -7.1290e-05
22:46304440 C A 1.049767 1.2337e-05
22:46305756 T G 0.158084 6.9167e-05
22:46305919 A G 0.115546 1.5736e-05
22:46307893 T C 0.342196 3.5239e-05
22:46308383 G A 0.147789 5.4714e-05
22:46311903 A G 0.168545 -1.9424e-05
22:46313510 A G 0.245168 2.7782e-05
22:46313688 T C 0.106688 4.0805e-05
22:46316057 A G 0.688843 6.9949e-05
22:46316508 C T 1.735393 -3.7791e-05
22:46316805 G T 0.172138 2.3315e-05
22:46318178 C G 0.257869 2.5579e-05
22:46321994 T C 0.209114 -1.3570e-05
22:46323342 G A 0.139597 3.4908e-05
22:46323861 T C 0.083951 -3.6272e-05
22:46325021 T C 0.087953 -5.7174e-07
22:46325996 C T 0.100303 -1.5233e-05
22:46329149 T C 0.699281 3.5649e-05
22:46330601 A C 0.046628 -4.5313e-05
22:46332463 T C 0.074058 -6.4133e-05
22:46334234 C T 0.613846 3.8412e-06
22:46336203 A C 0.112722 4.6737e-05
22:46336343 T C 0.131495 2.2230e-05
22:46337043 G C 0.290316 -1.3441e-05
22:46340538 T C 0.332722 -1.6546e-05
22:46340717 A G 0.492063 1.1634e-05
22:46347519 T C 1.201405 6.5358e-06
22:46347765 A G 0.063571 -2.1825e-05
22:46348143 A G 0.039595 7.2117e-06
22:46349015 C T 1.193547 4.7838e-07
22:46350526 G A 0.815651 -1.8945e-05
22:46351350 A G 0.041043 1.7149e-05
22:46351482 A G 0.337425 -6.2561e-06
22:46353619 G A 1.190630 -3.1745e-05
22:46360402 T C 0.024064 -2.2154e-05
22:46362396 G A 1.134517 2.0294e-06
22:46364161 A G 0.632841 1.9172e-05
22:46365928 A G 0.039773 -9.3784e-05
22:46379353 T C 0.055986 -2.5067e-05
22:46381234 G A 0.513342 -3.4990e-05
22:46381302 A G 0.099317 2.5721e-05
22:46381414 A G 0.292082 1.2891e-05
22:46387296 C T 0.035982 -1.0040e-04
22:46391346 T C 0.098784 7.5013e-06
22:46391695 T C 0.060832 -3.8197e-05
22:46394928 T C 1.212434 -1.1486e-05
22:46396925 G A 0.499330 8.1367e-05
22:46398254 C G 1.096486 6.4005e-05
22:46400334 A G 0.124208 -1.4394e-04
22:46403383 T C 1.048183 7.9585e-05
22:46403715 A G 0.564693 6.0047e-06
22:46406695 G A 1.233146 -4.4576e-06
22:46406782 A C 0.111612 -8.3602e-05
22:46407865 A G 0.049001 -3.7729e-05
22:46411918 T C 0.117457 -1.2590e-05
22:46411969 A G 0.625788 3.2822e-05
22:46414664 G A 0.755507 1.3805e-05
22:46420465 C T 0.754559 1.8072e-05
22:46422215 A G 0.032117 1.5392e-05
22:46422922 A G 0.029611 3.1744e-06
22:46428306 C T 0.675782 2.3153e-05
22:46433442 A G 0.152492 -2.5389e-05
22:46434086 T C 0.190221 1.4483e-05
22:46441375 T C 0.047122 3.6968e-05
22:46443835 T C 0.818511 2.2978e-05
22:46445002 G C 0.617024 4.5621e-05
22:46447097 T C 0.671929 1.2364e-05
22:46447714 C T 0.202311 -2.0874e-05
22:46448488 C T 0.029088 6.3434e-06
22:46455398 G A 0.028569 1.3909e-04
22:46456963 T G 0.181068 -7.0517e-06
22:46458123 G T 0.939347 1.3903e-05
22:46459132 T G 0.709648 3.1680e-05
22:46461934 G A 0.041172 9.4823e-05
22:46470291 G A 0.077866 2.4249e-05
22:46470495 C G 0.140836 -2.6140e-05
22:46471448 T C 0.035664 3.8375e-05
22:46477858 T C 0.096717 1.3690e-05
22:46480480 A G 0.041270 1.5895e-05
22:46480602 T C 0.491585 6.6547e-05
22:46481735 T G 0.029796 5.5242e-06
22:46482948 C T 0.427524 2.2555e-05
22:46486508 C T 0.583469 1.7089e-05
22:46487216 A G 0.480712 -2.4761e-05
22:46488664 T C 0.051390 -1.3807e-05
22:46490352 A G 0.754277 6.6483e-06
22:46493852 T C 0.674724 8.1438e-06
22:46494656 T C 0.147974 2.3675e-05
22:46496056 A G 0.054071 1.8757e-05
22:46499106 T C 0.029751 3.2164e-05
22:46499120 C G 0.708642 1.8666e-05
22:46499890 G A 0.166809 8.2432e-06
22:46502870 T C 0.428793 2.0736e-05
22:46505819 T A 0.117039 2.6432e-05
22:46510664 A G 0.106529 1.2561e-05
22:46510954 T C 0.109009 -4.5365e-05
22:46516131 T C 0.473520 6.2090e-05
22:46519263 T C 0.161924 -6.1036e-05
22:46525009 A G 0.088268 -3.4881e-05
22:46525414 T G 0.127896 3.5742e-05
22:46527916 A G 0.028861 2.5542e-05
22:46527955 A G 1.014317 -1.2208e-04
22:46539004 T C 0.173628 7.4066e-05
22:46539636 C T 1.425654 -7.9971e-06
22:46553234 T C 1.430971 -1.7525e-05
22:46561713 G A 0.279998 1.2285e-05
22:46569171 A G 0.338454 6.3724e-05
22:46570342 G A 0.041435 -2.1073e-05
22:46572744 A G 0.170499 2.6353e-05
22:46576036 C T 0.151846 -6.8608e-05
22:46580923 G A 0.152446 2.7138e-05
22:46582072 C T 0.048923 6.4645e-06
22:46586110 A G 0.190857 -2.7583e-05
22:46587463 G C 0.062163 7.0440e-05
22:46592168 C T 0.231919 -1.0901e-05
22:46615144 A G 0.415070 2.4423e-05
22:46615625 A G 0.044055 -6.5593e-06
22:46625638 C T 0.034454 6.0782e-05
22:46626444 G A 0.099830 1.2158e-05
22:46627603 T C 0.221305 -3.8005e-06
22:46629479 G A 0.228579 -2.0003e-05
22:46630634 C G 0.359769 -6.2493e-07
22:46632875 A G 0.057778 1.5251e-04
22:46638670 A C 0.156020 9.7830e-06
22:46644168 G A 0.362213 -8.1357e-06
22:46644177 A G 0.112131 -2.1446e-05
22:46655779 C G 0.206193 1.1101e-05
22:46656479 G A 0.296775 -2.4838e-05
22:46657308 C T 0.025015 1.4381e-05
22:46664412 T C 0.024768 -3.1573e-07
22:46665209 A G 0.045028 -2.3732e-05
22:46682976 T C 0.203525 3.0951e-06
22:46684906 T G 0.037206 2.5668e-06
22:46689065 C T 0.116961 1.6824e-05
22:46689468 A G 0.203109 1.0140e-05
22:46699857 T C 0.038323 3.7610e-05
22:46709881 A G 0.209211 5.4759e-06
22:46714748 T C 0.063208 -5.0409e-05
22:46719054 C T 0.126412 -9.2951e-05
22:46719100 G C 0.214236 -9.9485e-06
22:46722256 G A 0.451990 -1.5269e-05
22:46722400 C T 1.840565 -2.7715e-05
22:46724558 C T 1.847287 -1.4452e-05
22:46728858 T C 0.094380 1.2678e-05
22:46731689 T G 0.209903 1.0901e-05
22:46732380 T C 0.076512 9.4292e-05
22:46736830 G A 0.044201 1.0723e-05
22:46747207 T C 0.054649 1.0601e-04
22:46747808 G C 0.054457 1.1595e-05
22:46748481 C T 0.070043 -7.4189e-05
22:46756315 T C 0.063120 -8.5726e-05
22:46758573 T G 0.301173 -7.4672e-05
22:46759674 A G 0.123365 -1.1003e-04
22:46760086 T C 0.301654 -2.6911e-06
22:46761497 G C 0.439614 -6.3252e-05
22:46762360 A G 0.027959 1.6393e-05
22:46763671 G A 0.262273 -2.4665e-05
22:46770174 A G 0.309872 -1.1729e-04
22:46780521 C T 0.337227 -1.3513e-04
22:46782382 T C 0.155579 -1.7180e-04
22:46786315 C T 0.349733 -7.6799e-05
22:46786808 A C 0.150152 -1.2880e-04
22:46787694 G A 0.334063 -1.0825e-04
22:46787697 G A 0.332462 -1.0089e-04
22:46791289 C T 1.954566 -2.2339e-05
22:46794819 A G 0.034512 9.7449e-05
22:46797606 T G 0.135445 -1.7324e-04
22:46799957 A G 0.029251 -6.5804e-05
22:46802870 A G 0.053354 -3.1296e-05
22:46805772 T C 0.072614 -1.7114e-05
22:46807234 C T 0.185573 -1.0005e-05
22:46813134 A G 0.085204 3.7036e-05
22:46813336 T C 0.117730 -5.2032e-05
22:46817373 G A 0.425823 -1.7051e-05
22:46821309 T C 1.420127 1.9642e-05
22:46823558 A G 0.052643 -3.4106e-05
22:46823910 T C 0.170983 -4.1559e-05
22:46823952 T C 0.111024 -3.3830e-05
22:46827982 A G 0.137273 -2.4350e-05
22:46829377 A G 0.040647 3.2307e-05
22:46829422 A G 0.034954 -5.1170e-05
22:46829927 C T 0.042396 5.1932e-05
22:46831590 G A 0.109233 -1.6350e-06
22:46831965 G T 0.211243 -2.9094e-05
22:46834376 C T 0.145556 5.8505e-05
22:46834518 G T 0.142252 1.4390e-05
22:46835338 A G 0.185300 -7.4029e-06
22:46837114 G A 0.769441 -1.4985e-05
22:46838626 A G 0.025138 -1.0634e-04
22:46839091 A G 0.063763 -1.7672e-05
22:46842637 C G 0.197384 -1.0721e-04
22:46847773 A G 0.556393 1.1057e-04
22:46851714 G A 0.195190 1.0955e-04
22:46852930 C A 1.285960 3.7514e-05
22:46853292 C T 1.541917 -1.2508e-05
22:46855322 G A 0.863792 1.5787e-05
22:46856846 A G 0.185144 1.0012e-05
22:46857482 A G 0.064175 -1.1655e-05
22:46858083 T G 0.936455 -2.9146e-06
22:46858342 A C 0.370379 2.8170e-05
22:46858505 A G 0.053720 -4.3832e-05
22:46859075 G T 0.268917 -4.7319e-05
22:46860872 A G 0.032324 4.3170e-05
22:46867968 A G 0.027644 8.1935e-06
22:46869224 A G 0.051458 -1.0804e-05
22:46869411 A G 0.269810 -2.3052e-05
22:46870068 T C 0.048858 -3.9182e-05
22:46872748 G A 1.418660 -2.3518e-05
22:46876773 A G 0.030023 6.2475e-05
22:46879277 T C 0.049004 -2.1550e-05
22:46879523 T C 1.749227 1.4268e-05
22:46882961 G A 1.071014 -1.1183e-05
22:46883221 A C 0.024528 -8.3786e-05
22:46883693 A G 0.101238 1.8656e-06
22:46888399 T C 0.684594 2.0610e-05
22:46890299 G A 0.025278 -1.7883e-05
22:46896334 T C 1.407436 1.0326e-04
22:46898583 A G 0.083867 7.2631e-05
22:46898743 T C 0.874737 -1.9453e-06
22:46902610 C G 1.540311 1.0800e-04
22:46906551 A G 1.374109 -4.5439e-06
22:46907779 G A 0.181415 -1.5077e-07
22:46909355 T G 1.222814 3.2372e-05
22:46909662 T G 0.023334 1.0311e-05
22:46910763 A G 0.035314 7.6947e-07
22:46911296 C T 0.174232 8.6271e-05
22:46912974 A G 0.034863 4.0191e-05
22:46914145 A G 0.021889 3.1320e-05
22:46914277 A C 0.344923 -1.4558e-05
22:46915621 T G 0.422844 6.0125e-05
22:46916280 C T 0.435512 -1.6533e-04
22:46918736 A G 1.326844 -2.4439e-04
22:46920187 T C 0.460569 1.9228e-04
22:46920538 T C 1.174531 -4.5748e-05
22:46921040 G A 0.613648 3.8637e-05
22:46922134 A C 0.840624 -1.4341e-05
22:46923038 G A 0.801720 4.7396e-05
22:46924254 G A 1.253191 4.3061e-05
22:46926701 A G 0.857778 1.4853e-04
22:46926904 T C 0.105169 -1.1120e-05
22:46927667 T C 0.141060 -1.4560e-04
22:46928266 A G 0.845217 -1.6474e-04
22:46928488 T C 0.035262 1.3639e-05
22:46929692 G A 1.863659 1.1581e-05
22:46930107 T C 0.517448 2.4260e-05
22:46931077 C G 1.864545 2.2484e-05
22:46931402 C G 0.074438 -1.7355e-05
22:46934813 G A 1.357176 2.3828e-05
22:46939326 C T 0.029377 6.1611e-05
22:46943687 G A 0.746195 -9.4818e-06
22:46946709 A G 1.525925 3.0686e-05
22:46958507 C A 0.472254 -1.4889e-05
22:46972080 A G 0.450682 -1.0957e-05
22:46975488 A G 0.022042 2.1249e-05
22:46976557 A G 0.409614 -6.0383e-05
22:46976950 T C 0.327704 -2.4776e-05
22:46978776 G A 0.840111 -3.1610e-06
22:46979914 T G 0.502978 -4.4164e-05
22:46982293 C T 1.389912 2.8307e-05
22:46982657 A G 0.290092 -1.3407e-05
22:46982955 A G 0.192973 3.1603e-05
22:46985917 A G 0.870306 -3.0663e-06
22:47000085 G A 0.801542 -1.9373e-05
22:47010548 A G 1.816482 -4.1099e-06
22:47014501 T C 1.682643 1.1787e-05
22:47018166 T C 0.491826 -2.9224e-05
22:47021226 G A 0.529097 -2.6960e-05
22:47021298 T C 0.101943 -4.0382e-06
22:47021996 T G 0.523280 2.4043e-05
22:47027017 C T 0.431484 4.2685e-05
22:47038081 A G 0.728752 2.3921e-05
22:47040236 C T 1.743625 6.1251e-05
22:47053165 A G 0.492991 -6.5576e-06
22:47063359 C T 0.980821 -5.8360e-05
22:47064837 C A 0.562353 -1.6783e-05
22:47067161 T C 0.126383 -3.4731e-05
22:47068140 A G 0.264175 -5.1384e-05
22:47068935 T G 0.815713 4.3269e-05
22:47077006 A G 0.035113 -6.4761e-05
22:47080465 C T 0.722670 -6.8726e-06
22:47082577 T G 0.051952 5.3467e-05
22:47084696 A G 0.810315 -3.6124e-06
22:47091231 A G 0.039718 -9.5543e-06
22:47094390 T C 1.676509 -3.9323e-05
22:47095235 A C 0.075146 -1.9033e-07
22:47098720 C T 0.081971 7.3145e-05
22:47102392 C T 0.787906 -1.8367e-05
22:47102495 G C 0.545426 -1.2559e-05
22:47108189 T C 0.055804 7.4329e-06
22:47108433 A G 0.038125 -3.4842e-05
22:47109621 C T 1.546536 -4.1648e-06
22:47111720 A G 0.213301 2.0101e-05
22:47114308 T C 0.034596 3.9557e-06
22:47114521 C T 0.420247 -1.4529e-05
22:47121104 A G 0.065506 -6.8637e-05
22:47132809 C A 1.217608 -4.3142e-06
22:47134727 T C 0.392749 -5.4359e-05
22:47135205 C A 0.979808 2.7774e-05
22:47138566 A G 0.048044 3.3970e-05
22:47138659 G A 0.537561 1.8914e-05
22:47138935 C T 0.292254 1.2301e-05
22:47142436 G T 0.066291 -1.5128e-06
22:47142950 A G 0.040062 -7.9289e-07
22:47144956 T G 0.080326 -5.1986e-05
22:47147570 T C 0.056947 -7.0783e-05
22:47148356 A G 0.108648 1.1231e-04
22:47150613 A G 0.032195 2.3565e-05
22:47156703 C T 0.717350 9.6530e-05
22:47159257 C G 1.339256 -4.3778e-05
22:47172915 T G 1.079219 -1.5161e-05
22:47173204 A G 0.226132 -3.3324e-05
22:47178611 C T 1.060066 -1.3160e-05
22:47190159 T C 0.134095 3.2280e-06
22:47195050 C G 1.445366 -2.4076e-06
22:47195274 C T 1.216696 4.8234e-06
22:47226800 G C 0.855661 5.5965e-05
22:47236840 C T 0.271374 -2.2211e-05
22:47237393 C G 0.041529 3.2380e-05
22:47241711 C T 0.027858 2.5217e-05
22:47245836 A G 0.573141 5.1469e-05
22:47249002 A G 0.528022 1.6990e-05
22:47249424 T G 0.020101 9.2894e-06
22:47249551 A G 0.524640 3.8542e-05
22:47250120 A G 1.119853 6.0653e-06
22:47252570 G A 0.245437 -2.7186e-05
22:47257542 T C 0.582337 2.2849e-05
22:47262389 T G 0.049410 -3.0617e-05
22:47264797 T C 0.032432 -7.2048e-05
22:47268565 C G 0.033334 1.0428e-05
22:47271747 C T 1.450293 4.8217e-05
22:47272844 A G 0.027323 3.9795e-05
22:47273086 A T 0.031669 -6.4194e-05
22:47276684 A G 0.025658 3.0900e-05
22:47278376 G A 0.034126 2.5721e-05
22:47282589 A G 0.032539 1.8450e-05
22:47288232 G A 0.077609 -1.7870e-06
22:47288975 A G 0.079067 9.8501e-05
22:47292254 T C 0.089261 1.5098e-05
22:47293470 G C 1.482316 8.3211e-05
22:47296376 C T 0.042403 4.3272e-06
22:47296412 A G 0.064607 2.3868e-05
22:47297670 G C 1.443947 6.1544e-05
22:47301822 C T 0.485990 -4.5481e-05
22:47302584 A G 0.433162 -1.3440e-05
22:47305079 G A 0.328100 -1.1567e-05
22:47308426 G A 0.063503 -5.4919e-05
22:47309019 A G 0.052438 -1.0083e-04
22:47309247 T C 0.219445 -1.9006e-05
22:47309290 T C 0.051809 -1.1330e-04
22:47319208 T C 0.118911 2.5750e-05
22:47321392 G T 1.490066 4.6500e-05
22:47327410 A G 0.052669 -1.3529e-04
22:47331666 G C 0.257946 -3.3022e-05
22:47331992 T C 0.070871 4.1496e-05
22:47333002 A G 0.205031 6.3260e-06
22:47335227 A G 0.052967 -8.7465e-05
22:47335392 T C 0.058716 1.6268e-05
22:47335393 A G 0.101517 -7.5205e-05
22:47341245 G C 0.477171 -5.2720e-05
22:47342245 A G 0.026037 -2.5365e-06
22:47344627 A G 0.023350 -4.6143e-05
22:47345487 T C 0.174089 2.3625e-05
22:47346109 C T 0.753988 -3.0320e-05
22:47347264 A G 0.816891 6.7614e-05
22:47350898 A G 0.078125 6.7291e-06
22:47351838 T C 0.063782 -5.0770e-05
22:47358367 A G 0.408978 -5.3050e-05
22:47363413 C T 0.722579 -1.7224e-05
22:47365106 G A 0.171058 -1.8623e-05
22:47370033 A G 0.100881 1.6952e-04
22:47370060 G A 1.253941 3.9094e-05
22:47370141 A G 0.053688 4.5993e-05
22:47372368 T C 0.583106 -3.1812e-05
22:47373978 A G 0.030371 -4.4782e-05
22:47374454 A G 0.035074 7.2635e-05
22:47376890 G A 0.023801 -4.5753e-05
22:47378476 T C 0.040500 1.8984e-05
22:47380606 C T 0.591606 -1.8525e-05
22:47381883 T C 0.091712 -3.3091e-05
22:47383630 G C 0.029478 -7.3916e-05
22:47387771 A G 0.054347 6.0701e-05
22:47402351 G T 0.653493 -7.2579e-06
22:47409522 T C 0.068602 -4.4532e-05
22:47411246 T C 0.045411 -1.0084e-05
22:47413392 T C 0.053912 3.6074e-05
22:47427938 G C 0.045866 -4.6019e-06
22:47434170 T C 0.042714 5.4104e-05
22:47437808 C T 1.140022 -8.5593e-05
22:47439597 A G 0.042743 2.4642e-05
22:47440770 C T 1.286347 -4.2831e-05
22:47446472 T C 0.064194 -2.0065e-06
22:47446623 A G 0.522573 -9.0378e-05
22:47447438 A G 0.053941 1.7867e-05
22:47449903 G C 0.509995 -3.1137e-05
22:47450668 A G 0.040403 -1.4452e-04
22:47450911 A G 1.033837 -9.9550e-06
22:47454840 T G 0.108122 -3.5120e-05
22:47458910 A G 1.028741 1.4180e-05
22:47460594 A C 0.026781 3.4688e-05
22:47461894 T C 0.515773 -3.4560e-05
22:47464074 T C 0.059650 3.5785e-05
22:47470112 T C 0.247949 6.8932e-05
22:47476259 G T 0.082630 -2.5918e-05
22:47478350 T C 0.142709 1.1737e-04
22:47487736 A C 0.022973 6.6379e-06
22:47489078 T C 0.076226 -3.3851e-05
22:47492213 C T 0.831341 -4.1044e-07
22:47492833 G A 0.044989 5.6641e-05
22:47497291 A C 0.107882 -2.6396e-05
22:47504115 A G 0.724166 -3.6612e-05
22:47506901 T C 0.053195 2.6562e-05
22:47509921 A G 1.353310 -2.5499e-06
22:47510749 A G 0.058300 -1.6655e-04
22:47511446 A G 0.744504 -3.2027e-05
22:47511770 A G 0.056567 6.3285e-05
22:47511864 A C 1.255765 -1.0896e-05
22:47511958 A G 0.455856 -2.1148e-05
22:47513125 A G 0.026060 -9.2190e-06
22:47516111 G A 0.020536 -1.7032e-05
22:47519476 T C 0.738688 -2.8719e-05
22:47523551 T C 0.099927 8.1406e-05
22:47525477 A G 0.071643 -9.0551e-05
22:47529458 A G 0.630332 6.7271e-06
22:47531320 T C 1.390120 -2.6650e-05
22:47534414 T C 0.108609 -3.1421e-05
22:47535534 T C 0.079514 2.3810e-05
22:47537600 G A 0.047716 5.6761e-05
22:47541927 T C 0.043918 3.6206e-05
22:47543041 C A 1.698116 -9.6872e-06
22:47544834 T C 0.048186 -1.8161e-05
22:47548321 T C 1.206553 7.4784e-06
22:47551527 C T 1.459861 -9.5121e-06
22:47553250 C T 1.290177 -1.6545e-05
22:47556343 T C 1.221341 -2.0063e-05
22:47558512 T C 0.292407 -1.7574e-05
22:47559548 G A 0.126682 -5.2201e-05
22:47561788 T C 0.319535 -1.3670e-05
22:47566251 C T 1.212396 -5.0428e-05
22:47568291 C T 1.646265 -3.6412e-04
22:47571203 A G 0.421302 -1.3257e-04
22:47574009 C T 0.520008 2.3301e-04
22:47574088 A G 0.439786 -8.8776e-05
22:47576867 C T 0.043117 -1.0726e-04
22:47582486 T G 0.287106 1.4038e-05
22:47584301 A G 0.094039 7.6188e-05
22:47591636 T G 0.026158 -1.5321e-04
22:47595783 G A 0.063026 -2.2939e-05
22:47599657 A G 0.090089 -7.6408e-06
22:47599811 A G 0.636794 -7.2745e-06
22:47599916 T C 0.781032 -1.0471e-05
22:47603169 C A 0.579441 9.8020e-07
22:47605031 C T 0.692098 -2.0996e-05
22:47614044 A G 0.096162 -1.2651e-04
22:47614122 G C 0.044577 -4.4477e-05
22:47617855 T C 0.100352 2.4150e-04
22:47618561 G A 0.637443 -3.2761e-06
22:47626346 G A 0.947347 -1.5031e-06
22:47630912 G T 0.055041 -3.6508e-05
22:47642100 T C 1.581246 2.1216e-06
22:47642181 A G 0.044425 2.1175e-06
22:47642973 A G 0.028705 -6.5165e-05
22:47643204 T C 0.051140 4.4622e-05
22:47645589 A G 0.100028 1.4610e-04
22:47653468 T C 0.864441 5.4102e-06
22:47654752 C T 0.039475 -2.4267e-05
22:47655072 C T 1.682874 8.3006e-06
22:47656639 A G 1.028446 -4.2731e-04
22:47657635 T C 1.001194 4.4602e-04
22:47659997 A G 0.066343 1.1390e-06
22:47660369 C T 0.026024 -2.4195e-05
22:47665161 A G 1.249907 3.7766e-04
22:47668054 A G 0.025843 3.3900e-05
22:47669548 T C 0.030572 2.4505e-06
22:47671029 G A 1.797108 -5.8630e-06
22:47671305 T C 0.047888 -3.3694e-05
22:47671579 T C 0.284305 1.0313e-04
22:47674363 T C 0.276009 6.3967e-05
22:47676867 A C 0.035392 4.9151e-05
22:47677076 T C 0.021081 5.9009e-05
22:47680100 T G 0.100239 -9.4881e-05
22:47683805 C T 0.889924 1.6790e-05
22:47685036 C T 0.247440 -2.9603e-05
22:47686689 A G 0.026885 -3.3865e-05
22:47687618 C T 0.934225 1.5755e-06
22:47706426 G A 0.034908 6.4874e-05
22:47709168 A G 0.050572 -3.5977e-05
22:47710815 A G 1.258758 6.5977e-05
22:47715712 T C 0.075785 1.0027e-05
22:47720973 T C 0.940440 3.2221e-04
22:47724889 T C 0.030715 -1.9590e-05
22:47726045 T C 0.189425 -6.4507e-05
22:47729046 T C 0.031455 -9.0850e-05
22:47730582 A G 0.081748 -1.8148e-05
22:47737683 A C 0.040569 -2.2285e-05
22:47747733 T C 0.038391 -5.5053e-05
22:47748764 A G 0.207631 -6.6275e-05
22:47748958 T C 0.044457 9.0439e-05
22:47748991 T G 0.323984 7.3977e-06
22:47749480 T C 0.023700 -2.7140e-05
22:47749697 C G 1.068450 6.1431e-05
22:47752282 C T 0.787082 1.6440e-05
22:47753575 G A 1.145932 -5.0293e-05
22:47757237 G A 0.050809 1.5429e-05
22:47763424 C T 1.049546 -5.0160e-05
22:47766183 A G 0.601013 6.0866e-05
22:47766219 T C 0.306542 -4.3731e-05
22:47766657 T C 1.010214 4.3911e-05
22:47768842 A G 0.113280 2.9475e-05
22:47768926 G A 0.520148 -1.7070e-05
22:47770118 T C 0.094046 1.7202e-05
22:47771157 G A 1.902524 -6.8575e-05
22:47774429 C T 0.299765 -3.8958e-05
22:47777675 T C 0.040845 -1.2126e-05
22:47779758 T C 0.524789 -1.8656e-05
22:47783551 A C 0.025947 -6.1622e-05
22:47785456 A G 0.027456 1.4145e-04
22:47797599 C T 0.675129 5.6910e-05
22:47800416 T C 0.094403 1.7749e-05
22:47800559 G A 1.700992 2.1809e-05
22:47805677 C T 0.668930 1.8662e-04
22:47806356 C T 0.668485 -1.4624e-05
22:47811675 T C 0.295464 -6.0411e-05
22:47817880 T C 0.055136 -1.6241e-05
22:47821024 C G 0.624613 -3.5592e-05
22:47821952 G A 0.152093 4.2420e-05
22:47825692 A C 0.081864 -4.8986e-05
22:47830777 T C 0.860371 -3.1051e-06
22:47837495 C T 0.049608 3.7952e-05
22:47839090 T C 1.331255 -1.0845e-05
22:47842948 A G 0.727175 -4.1637e-05
22:47851349 A G 1.241172 2.3357e-05
22:47851757 G A 0.120297 8.6029e-06
22:47852481 T G 0.059482 -6.7147e-05
22:47852696 C T 0.040533 -1.3825e-06
22:47853167 A G 0.022402 9.4386e-05
22:47857356 A G 0.030400 6.5491e-06
22:47857537 C T 0.698379 -1.2650e-05
22:47861355 C T 0.077054 3.4567e-05
22:47864743 T C 0.028089 -8.6015e-06
22:47871236 A C 1.665665 -1.1770e-05
22:47874082 A G 0.044486 3.7171e-05
22:47874672 A G 0.697119 -1.4969e-05
22:47875335 C T 0.071381 -2.7128e-05
22:47876012 G A 0.063766 -4.8021e-05
22:47890514 A C 0.020646 -4.3344e-05
22:47890957 T C 0.065168 5.3062e-05
22:47893053 A G 0.239556 5.3295e-05
22:47893794 T C 0.559847 -2.4852e-05
22:47894506 T C 0.036106 4.0720e-05
22:47896174 C A 0.085912 -2.4548e-05
22:47901562 A G 0.801792 2.5945e-06
22:47909753 A G 0.025833 -2.6239e-05
22:47921223 G A 0.044941 -4.3167e-05
22:47935365 C T 1.385378 -2.0203e-05
22:47938564 C T 0.941531 9.9364e-06
22:47939539 C T 1.390733 -1.0202e-05
22:47940428 G C 0.652870 1.5320e-05
22:47941280 T C 0.059475 -2.1844e-05
22:47942207 G A 0.073046 4.5563e-05
22:47942764 T C 0.108671 -3.2203e-05
22:47943536 A G 1.205414 -1.6862e-05
22:47943796 C G 0.024243 -1.3939e-05
22:47944605 G A 0.251186 6.8751e-07
22:47946836 T C 0.035723 5.7879e-05
22:47948588 A G 0.532238 -2.3809e-04
22:47957146 T C 0.063260 2.1887e-05
22:47957517 C T 0.227300 -3.6297e-05
22:47961708 G T 0.987679 6.6195e-06
22:47962574 T G 0.033266 3.7445e-05
22:47965784 G A 0.356302 -1.5757e-05
22:47967693 G A 0.454694 -2.8732e-04
22:47983376 C T 0.586121 1.4666e-04
22:47983952 G A 0.211957 -6.3965e-05
22:47984014 T C 0.046551 -6.9286e-05
22:47986332 T C 1.635174 6.8049e-05
22:47989993 G A 0.275584 1.0657e-04
22:47990424 A G 0.049157 2.8720e-05
22:47990929 C T 0.670991 2.0999e-04
22:47993409 A G 0.061504 1.2349e-05
22:47995960 A C 0.078164 -4.3038e-05
22:47996914 C T 0.888080 2.6533e-04
22:47997712 T C 0.023681 1.1985e-04
22:47998771 G A 0.786267 3.0497e-05
22:48002802 A G 0.348039 -8.7324e-05
22:48010425 A C 0.026161 -1.8835e-05
22:48011102 C A 1.096756 2.9838e-04
22:48011897 C T 0.932949 1.3123e-04
22:48016110 A G 0.090219 5.0623e-05
22:48016198 A G 0.205388 -1.3917e-05
22:48018815 A G 1.161187 -1.0609e-04
22:48020614 T C 0.079787 -7.9747e-05
22:48023241 T G 1.150989 -5.1715e-04
22:48023297 G A 0.542083 7.0788e-05
22:48025787 G A 0.035424 4.1635e-06
22:48025855 T C 0.125198 3.0225e-05
22:48032189 T C 0.077931 2.2917e-05
22:48034233 C A 0.170860 4.3350e-05
22:48036803 G A 0.320236 1.2734e-04
22:48036950 C T 0.048936 1.6411e-04
22:48049599 A G 1.681835 -1.9379e-04
22:48050793 A G 0.577289 -7.9491e-05
22:48060420 T C 0.084393 4.1992e-05
22:48064848 T G 0.181473 -2.6957e-05
22:48071492 T C 0.073107 1.6312e-05
22:48081052 T C 1.692984 -9.1591e-05
22:48081385 T G 0.028481 1.3774e-05
22:48084888 G A 0.045895 -3.0067e-05
22:48088184 G A 0.628806 1.9045e-04
22:48092504 G T 0.274516 5.9004e-05
22:48095310 C T 0.715601 -3.0625e-05
22:48122410 T C 0.152307 -5.4274e-05
22:48132588 T C 0.482799 -1.0895e-06
22:48135065 C T 0.125400 -7.0971e-06
22:48137302 G A 0.283747 2.6908e-05
22:48154645 C T 0.147347 2.2324e-06
22:48155272 C T 0.163420 2.6186e-05
22:48158986 G A 0.878885 -6.0074e-05
22:48159634 A G 0.150687 3.9503e-05
22:48162458 A G 0.057239 2.4408e-05
22:48175326 G A 0.088418 1.3555e-05
22:48178135 T C 0.161444 3.8853e-05
22:48179634 C T 0.406589 5.1861e-05
22:48181208 T C 1.321907 -3.8540e-05
22:48181793 C T 1.726581 3.8272e-06
22:48184082 T C 0.029848 1.4498e-07
22:48188349 A G 0.400156 -1.1071e-04
22:48190895 T C 0.109908 -2.6778e-05
22:48195714 T A 0.381330 1.1805e-04
22:48196529 A G 0.021425 -2.5484e-05
22:48201985 T A 0.058440 3.5416e-05
22:48202028 G A 0.236674 1.4709e-05
22:48202090 T C 0.483085 8.1536e-06
22:48203874 C T 0.613421 1.1581e-04
22:48207318 T C 0.215800 -1.5589e-04
22:48209008 T G 0.482393 8.7465e-06
22:48209288 T C 1.789552 1.1392e-04
22:48212661 T C 0.308152 -1.1576e-05
22:48213535 G A 0.180545 1.3411e-04
22:48213904 G C 0.621747 -3.1209e-05
22:48214001 C T 0.825375 -4.4770e-06
22:48214606 A G 1.129934 3.2592e-05
22:48215904 A G 0.890716 1.0122e-05
22:48216060 A G 0.100187 2.5281e-05
22:48218683 T C 0.024622 -1.4329e-05
22:48218952 A G 0.309583 -1.2231e-06
22:48220460 T C 0.836469 4.7739e-05
22:48225753 A C 1.227810 2.1525e-05
22:48227923 G A 0.513962 -4.9649e-05
22:48230882 T C 0.535822 2.6967e-05
22:48230941 C A 1.740703 -2.6691e-05
22:48234164 G A 0.336322 -4.4260e-06
22:48238436 G A 0.329337 7.5451e-06
22:48238803 G A 0.035395 -5.7955e-06
22:48240861 T C 0.216076 3.5541e-05
22:48242639 G A 0.128032 7.0301e-05
22:48248892 T C 0.412470 4.6605e-06
22:48250952 A G 0.020328 4.9671e-05
22:48253996 G A 0.282062 -2.3603e-05
22:48256537 T C 0.075918 -4.3548e-05
22:48262109 C T 0.105786 -1.4049e-05
22:48269512 C T 0.261488 -7.5658e-05
22:48270766 C T 0.465158 2.3263e-05
22:48271771 A G 0.524604 3.6324e-05
22:48271961 A G 0.889742 4.3971e-05
22:48273871 C T 1.546056 1.2420e-05
22:48276700 T C 0.533566 2.9511e-05
22:48281227 C T 0.209744 -3.1482e-05
22:48282309 C G 1.008144 -8.9168e-07
22:48282343 T C 0.423191 1.0254e-05
22:48283397 C G 0.130629 7.8848e-06
22:48284296 A G 0.120486 -1.6377e-05
22:48284514 A G 0.062153 -3.5953e-05
22:48285991 T C 0.057583 -1.5130e-05
22:48287937 C T 0.080663 -5.9579e-06
22:48288393 G A 0.357718 1.3309e-05
22:48289065 A G 0.137990 4.0774e-05
22:48293220 C T 0.095893 -7.0636e-05
22:48297953 C T 1.007225 2.0006e-05
22:48305313 T C 1.205420 1.6756e-05
22:48310032 A C 0.098200 -3.8868e-06
22:48311481 A G 0.316883 -1.4552e-05
22:48311561 G A 0.048336 -1.2646e-05
22:48312904 A G 0.067645 1.9080e-06
22:48315773 T C 0.629209 1.4458e-05
22:48319298 G A 0.116850 -7.4768e-05
22:48319386 T C 0.042010 -4.0205e-05
22:48320482 C A 0.069878 -1.9406e-05
22:48320652 T C 0.031821 6.3500e-05
22:48324774 T G 1.069427 -1.2192e-05
22:48337657 A G 0.050144 9.0015e-05
22:48341265 C T 0.043016 4.7827e-05
22:48343389 A G 0.860202 -1.1391e-05
22:48345387 A G 0.154384 4.6241e-05
22:48345524 A C 0.048865 3.1838e-05
22:48350838 A C 0.027472 -2.6287e-05
22:48352440 T C 0.039890 -9.7320e-08
22:48353839 A C 0.130132 -2.9725e-05
22:48358891 T C 0.127337 1.0409e-04
22:48360173 T G 0.210786 8.5108e-06
22:48360501 G A 0.116211 -5.0622e-05
22:48360579 T C 0.164852 8.9537e-06
22:48362290 G A 0.508447 1.6040e-05
22:48362914 C A 0.318941 -2.0137e-05
22:48367070 T C 0.039968 5.6809e-05
22:48371084 C G 1.017501 -2.1122e-04
22:48371416 G A 0.190711 5.0868e-05
22:48371721 C T 0.179422 -1.7352e-04
22:48382337 C G 1.953904 3.7967e-05
22:48387242 T C 0.035074 -4.3252e-05
22:48387302 A G 0.076846 2.9427e-05
22:48387670 A G 0.358289 -3.3931e-05
22:48390279 C T 0.044840 -8.2845e-06
22:48391114 A G 0.033879 -1.2955e-05
22:48391438 A G 0.137130 2.5584e-05
22:48393657 T C 0.030598 6.2510e-05
22:48394746 T C 0.200630 2.4420e-05
22:48396779 G A 0.115500 2.6615e-04
22:48397623 A G 0.135380 -1.1169e-04
22:48402900 T C 0.032305 3.9928e-05
22:48403186 A G 0.093932 2.4379e-04
22:48412585 A G 0.036424 -1.2266e-04
22:48413953 T C 0.085311 -7.8659e-05
22:48415446 C T 1.179052 -1.1710e-04
22:48418375 G C 0.106337 1.0202e-04
22:48421654 T C 0.080673 -4.0886e-05
22:48427571 G A 0.036511 -5.0698e-05
22:48446316 C A 1.098609 -1.4581e-04
22:48447699 G A 0.460192 -5.0465e-06
22:48451901 G C 0.465545 7.4287e-06
22:48452417 A C 0.054788 -1.3678e-04
22:48453591 C A 1.034457 -7.6790e-05
22:48457140 G T 0.897752 3.1347e-05
22:48459497 C T 0.393810 -1.5948e-05
22:48459895 A G 0.040708 -9.9716e-05
22:48460730 T C 1.934186 -3.8421e-05
22:48462140 C T 0.137532 -1.7561e-05
22:48471352 C T 0.357510 2.3043e-05
22:48472929 T C 1.962946 4.3164e-05
22:48473412 G A 0.032688 -7.7477e-06
22:48477022 T C 0.691371 1.0848e-04
22:48478369 C T 1.648910 1.1041e-05
22:48479630 C G 0.295458 -1.9474e-04
22:48481465 A G 0.648518 -8.1468e-05
22:48483385 T C 0.184427 1.4368e-05
22:48483514 T C 0.071958 -2.7600e-06
22:48483558 T C 0.992577 3.1418e-05
22:48484761 T C 0.270543 4.8822e-05
22:48485914 T G 0.030017 -5.3170e-07
22:48487437 G C 0.025693 2.2765e-05
22:48490953 A G 0.356536 -3.4633e-05
22:48491160 T C 0.730116 -1.5386e-04
22:48491227 T C 0.020198 -1.6528e-05
22:48493922 C G 1.941291 -7.9122e-05
22:48494525 T G 1.666999 -3.8622e-05
22:48495161 T C 0.045921 2.7005e-05
22:48496616 A C 0.032110 -6.7884e-05
22:48500479 G T 0.421493 -1.3315e-05
22:48501358 C A 1.052247 4.0135e-05
22:48501694 A C 0.952453 2.5075e-06
22:48509151 T C 0.049384 1.1227e-05
22:48511034 T C 0.199714 -3.0664e-05
22:48511375 T C 0.782499 5.7094e-06
22:48512606 T C 0.483948 -7.7783e-06
22:48514561 A G 0.077077 -1.8656e-05
22:48519794 C T 0.807254 2.0656e-05
22:48521434 A G 0.074847 4.5173e-05
22:48529399 A G 0.036972 2.9827e-06
22:48530770 C T 0.836359 3.0628e-05
22:48531173 A T 1.421724 5.0035e-05
22:48533127 A G 0.043431 3.0822e-05
22:48534015 G A 0.022279 5.0898e-05
22:48537775 G A 0.852130 -2.1008e-04
22:48543566 T C 0.974443 -1.5747e-04
22:48547060 T C 0.828232 -4.9563e-05
22:48548256 G A 0.122650 -3.8360e-06
22:48552601 T C 0.132602 -5.4909e-05
22:48560111 T C 0.648466 -1.2664e-05
22:48562589 C T 0.537860 -2.7457e-05
22:48562901 T C 0.021750 3.1149e-05
22:48579318 G C 1.195414 1.4097e-05
22:48580665 A G 0.046775 -3.8894e-05
22:48581056 A G 0.118197 2.1978e-05
22:48584919 T C 0.358555 -7.2027e-05
22:48588489 G C 0.458154 1.0236e-05
22:48592346 G A 0.700813 -1.7653e-05
22:48593037 C T 0.475142 -9.7464e-06
22:48594309 A G 0.547756 -3.7866e-05
22:48600287 T C 0.022623 3.1447e-05
22:48600677 T C 0.225891 -8.6961e-06
22:48602385 G A 0.053276 -4.5596e-05
22:48603424 T C 0.262098 3.5242e-05
22:48605975 A C 0.144231 2.7481e-05
22:48607014 A G 1.224681 -8.4667e-05
22:48607847 A G 0.076051 -2.9560e-05
22:48620639 A G 0.207455 2.3210e-05
22:48620987 T G 0.192116 -4.9364e-05
22:48622929 T C 0.030955 1.6640e-05
22:48624809 T G 1.509431 -1.1946e-05
22:48624902 A G 0.233632 7.1909e-06
22:48626250 A G 0.187183 2.5311e-05
22:48631939 C T 0.037810 1.2042e-04
22:48633539 A G 0.350213 -2.7439e-05
22:48635445 C G 0.021549 -6.1692e-06
22:48636428 T C 0.038936 -3.3049e-05
22:48636757 A G 0.211026 -5.6963e-05
22:48639993 G A 1.317892 -3.1227e-05
22:48640149 G A 0.284237 1.2503e-05
22:48640884 A G 0.061283 -9.3736e-06
22:48643854 G A 0.440293 -2.5240e-05
22:48645780 G A 0.059618 -3.0219e-06
22:48649223 A G 0.148250 9.8105e-05
22:48649830 C T 0.388367 1.0300e-05
22:48651368 T C 0.040296 4.9004e-05
22:48651520 T C 0.137068 1.9644e-05
22:48651997 G T 0.626407 -1.0738e-05
22:48652184 G T 0.092689 -3.5097e-04
22:48653270 G T 1.765030 -5.7095e-06
22:48653779 A C 0.375803 -3.0973e-04
22:48654123 A G 0.400896 -3.9716e-07
22:48655892 C G 0.917925 -1.5983e-06
22:48657382 C T 0.031643 -2.5199e-06
22:48658601 T C 0.043801 -1.0166e-04
22:48658891 T G 0.064435 2.0858e-05
22:48659880 T C 1.553294 7.7870e-05
22:48662538 C T 0.274867 3.6778e-05
22:48667212 G A 0.057411 1.6246e-05
22:48671159 T C 1.627693 4.3538e-05
22:48671976 G C 0.480368 5.9780e-06
22:48674867 C T 0.239621 -4.1421e-06
22:48674928 T C 0.813613 3.5451e-05
22:48680689 T C 0.037862 -2.0257e-05
22:48681770 C T 0.790451 1.7086e-05
22:48687509 C T 0.354621 -9.9027e-05
22:48688124 T C 0.995618 -2.4068e-05
22:48692033 T C 0.434921 1.3067e-05
22:48692553 G T 1.843584 4.5292e-05
22:48693953 T C 0.579672 2.2905e-05
22:48696357 T C 0.022993 -5.2621e-05
22:48698117 C T 1.009997 -1.9588e-05
22:48698372 A G 0.179136 4.2971e-05
22:48699617 T C 0.440471 3.4051e-05
22:48701826 G A 0.089008 -2.2460e-05
22:48701985 A G 0.390798 4.7027e-06
22:48703874 T C 0.505704 1.9692e-05
22:48705432 T C 0.035197 4.0004e-07
22:48705699 T C 0.048780 -2.6032e-06
22:48707427 C T 0.542859 -1.1315e-04
22:48708906 G A 1.796819 -1.2033e-04
22:48709206 A G 0.494361 1.5543e-05
22:48712481 C A 0.390769 -4.6475e-05
22:48713074 A G 0.091475 -1.3460e-05
22:48715166 T C 0.188977 1.1293e-05
22:48717026 A G 1.071793 8.3823e-06
22:48717568 T C 0.263497 -5.7994e-06
22:48717791 C G 0.184748 1.6031e-06
22:48719458 C A 0.368529 8.6508e-05
22:48720236 T G 0.036073 -2.0529e-05
22:48721585 C T 0.571145 -4.7275e-06
22:48722383 T C 0.369990 -2.6703e-05
22:48723377 C T 0.072244 5.5527e-05
22:48723660 T C 0.197407 2.0658e-06
22:48725278 T C 0.051043 -6.3256e-06
22:48725319 G A 0.050004 -8.1289e-06
22:48726636 C T 0.358581 -1.2882e-05
22:48729670 A G 0.102877 1.7402e-05
22:48733025 A G 0.519398 -1.5404e-05
22:48738133 G T 0.172875 -1.5236e-05
22:48738921 C T 0.139756 1.9410e-05
22:48739642 G A 0.856070 -1.9904e-06
22:48741798 G A 0.787196 9.6670e-06
22:48742097 A C 0.628718 -6.7528e-05
22:48745675 T C 0.196725 -4.3520e-05
22:48746037 G A 0.068719 -4.9553e-05
22:48747097 C T 0.570152 7.5796e-06
22:48747116 T C 0.075000 4.3318e-05
22:48749663 T C 0.172031 3.9446e-06
22:48749869 A G 0.678028 3.7104e-05
22:48750445 G A 0.426962 -1.3093e-05
22:48752757 A G 0.098369 6.4386e-06
22:48753651 C A 0.510950 -8.8703e-06
22:48756775 A G 0.031935 1.0229e-05
22:48759735 G T 0.388374 -2.4660e-04
22:48763733 C A 0.348623 -2.1339e-04
22:48766172 C T 0.105575 -3.7259e-05
22:48773177 A C 0.077707 5.1380e-06
22:48773268 G A 0.105136 -2.6609e-05
22:48775800 C T 0.357581 4.7854e-05
22:48793605 C T 0.069865 -1.5396e-05
22:48797962 T C 0.294516 1.9249e-05
22:48799297 A G 0.023210 -3.9300e-05
22:48799877 A G 0.061189 6.0850e-06
22:48800032 A C 0.024398 -2.4410e-05
22:48803250 G C 0.074230 -2.1157e-05
22:48803912 G A 0.307275 3.3959e-05
22:48806386 A G 0.368902 5.7560e-06
22:48807485 A C 0.310106 2.5090e-05
22:48810119 C T 0.382979 7.2230e-06
22:48810817 T C 0.075769 -5.5267e-05
22:48811095 G A 0.545721 -8.8605e-05
22:48811874 A C 0.274487 -1.4731e-05
22:48811946 C T 0.824927 6.5087e-05
22:48812690 C T 1.733790 7.7120e-05
22:48814168 C T 0.022730 4.3923e-05
22:48815311 C T 1.874432 7.5508e-05
22:48816010 A C 0.139366 -2.5472e-05
22:48817460 T C 1.715584 1.5017e-05
22:48819532 T C 0.093737 4.2400e-06
22:48820110 T C 0.042974 -1.3064e-04
22:48822619 C T 1.391993 -3.1706e-05
22:48823192 C A 0.747902 -1.5641e-05
22:48823357 G A 1.072783 -5.7911e-06
22:48826019 A G 0.030127 9.1437e-07
22:48828659 C A 0.094263 1.5399e-05
22:48831652 T C 0.023155 1.7569e-05
22:48834199 A G 0.020302 1.2524e-05
22:48835774 G A 0.054632 1.5657e-05
22:48836042 G A 0.295717 -4.2694e-06
22:48836167 T C 0.337328 -2.2676e-05
22:48836425 C T 1.487444 3.5248e-05
22:48837713 C T 0.391493 -2.1723e-05
22:48837907 A G 0.290677 -1.0527e-04
22:48838345 G A 1.650108 -2.6425e-05
22:48840428 A C 0.974362 5.9511e-05
22:48842336 A G 1.192947 4.8788e-05
22:48842959 A G 0.060572 -1.7199e-04
22:48844608 A G 0.034100 -7.0355e-07
22:48844751 C T 1.592087 4.1637e-05
22:48850942 T C 0.230069 -9.2363e-05
22:48851612 T C 1.296467 1.1268e-04
22:48852587 T C 0.030624 -6.4811e-05
22:48855545 G A 1.631146 -4.0602e-06
22:48863114 T C 0.342810 -2.8767e-05
22:48864678 G A 0.206466 -1.0764e-05
22:48871294 G A 0.021409 -1.6063e-05
22:48874310 T C 0.855184 6.7339e-05
22:48875887 A C 0.192038 5.4823e-05
22:48879513 T G 0.250325 -5.0600e-05
22:48881308 A G 0.152696 5.5962e-06
22:48881573 A G 0.268430 -1.1000e-05
22:48883081 C T 0.401723 -3.4504e-05
22:48892542 C T 0.648712 -2.2874e-05
22:48902721 A G 0.211974 -8.2287e-05
22:48903245 A G 0.753505 4.6269e-05
22:48903278 C T 1.494838 -1.0064e-06
22:48905011 T C 0.584355 6.4548e-05
22:48911133 A G 0.034356 1.1553e-04
22:48912283 T C 1.680728 1.2201e-04
22:48912830 C T 0.732852 -7.3326e-08
22:48915877 A G 0.183612 -1.1454e-05
22:48917237 C T 1.877398 1.1833e-04
22:48923123 G T 0.569529 7.3155e-05
22:48923158 T C 0.056684 -4.9170e-06
22:48924009 G A 0.052636 -1.2421e-05
22:48928215 G A 0.783606 1.8629e-05
22:48929569 G A 0.787238 2.1721e-05
22:48930023 C A 1.316691 8.6602e-06
22:48930780 T C 0.080355 4.6662e-05
22:48932198 A G 0.183888 2.0794e-06
22:48934772 G A 0.031305 1.1007e-04
22:48934807 G C 1.571259 -7.4528e-06
22:48935077 C A 0.128746 1.3190e-05
22:48936043 C T 1.367185 6.6546e-06
22:48940506 T G 0.023243 -7.2427e-06
22:48940553 C T 1.382382 -1.3336e-05
22:48940915 C G 1.312241 -1.9654e-05
22:48942339 T C 0.184898 3.1473e-05
22:48948772 A G 1.381201 -6.2860e-06
22:48949588 T C 0.030383 4.8378e-05
22:48954362 C T 1.604047 7.9881e-06
22:48955755 G C 0.065243 1.7685e-05
22:48955855 A G 0.172307 -3.5102e-05
22:48959092 C T 0.556062 1.1170e-04
22:48965726 C T 0.646288 -2.2193e-05
22:48968070 C T 0.467327 -9.3504e-06
22:48970145 C T 0.074191 2.6554e-05
22:48974388 G A 0.625982 -5.7170e-05
22:48974855 G A 0.212827 -3.9017e-05
22:48975696 T C 0.046161 -6.1501e-06
22:48975875 A G 0.032471 5.3371e-05
22:48976839 C T 0.462403 -3.1703e-05
22:48977546 C T 0.129772 -3.6856e-05
22:48982563 G A 0.118746 3.0986e-05
22:48982923 G T 0.042058 -1.2258e-04
22:48985751 T A 0.201282 -7.5922e-06
22:48988885 A G 0.788598 -4.6624e-05
22:48991385 T C 0.576433 4.5252e-05
22:48993874 T C 0.325370 -5.3548e-05
22:48994925 T C 0.021961 4.2660e-05
22:48995974 G A 0.678943 -3.9871e-05
22:48997049 G C 1.797861 -2.5935e-05
22:48998731 A G 0.056061 -4.6565e-05
22:48999909 G A 0.838053 8.6160e-06
22:49004050 G A 0.242659 -9.5235e-06
22:49004504 G A 1.356952 -5.1810e-06
22:49006523 A G 0.592772 1.0059e-05
22:49006685 A G 0.075869 -4.3073e-07
22:49007057 G A 0.625411 4.0879e-05
22:49009460 G A 0.095493 1.9493e-05
22:49009819 T C 0.174544 4.2992e-05
22:49010580 T C 0.439971 -5.3421e-06
22:49011448 T C 1.230254 5.1114e-05
22:49012304 T C 1.298324 4.3692e-05
22:49012520 C T 1.883069 -4.6993e-06
22:49013430 C T 0.039624 -2.7008e-05
22:49014430 A G 0.093997 1.3099e-05
22:49014565 A G 1.344173 9.0360e-06
22:49018761 T C 0.046508 2.2130e-05
22:49019712 A G 0.020737 -2.3610e-05
22:49020281 A G 1.150246 -2.9748e-05
22:49021757 G T 0.074049 1.7963e-05
22:49027559 T C 0.189828 -1.9015e-04
22:49027661 T C 0.677103 -2.1367e-05
22:49027842 A G 0.123147 -1.2663e-05
22:49028180 A C 0.277398 7.5032e-06
22:49028388 T C 0.052958 1.1950e-04
22:49033025 T C 0.063386 -1.3034e-05
22:49033207 C T 1.571343 5.7911e-06
22:49033350 T C 0.163102 -1.3314e-04
22:49036323 T C 0.044506 -2.7816e-05
22:49039797 T C 0.318214 1.2670e-05
22:49040666 G A 0.112650 -7.6405e-05
22:49041016 A G 0.038005 -2.2288e-05
22:49044813 C T 0.909956 -1.5376e-05
22:49049468 A G 0.045145 1.6762e-05
22:49053339 G A 1.405914 -1.5319e-05
22:49056207 G A 0.062877 -5.8263e-05
22:49058779 C T 0.485367 2.0086e-05
22:49059651 G T 0.228306 1.4253e-05
22:49059945 T C 0.283520 2.2753e-05
22:49062010 A G 0.578533 -1.0314e-04
22:49065386 A G 0.805654 -9.6260e-06
22:49065704 G A 0.046872 5.1751e-05
22:49066878 C A 0.443922 -3.1133e-07
22:49067777 G A 1.532511 -3.7060e-05
22:49076564 A G 1.491579 -2.3075e-05
22:49077113 T C 0.180467 -5.3763e-05
22:49077114 A G 0.238404 2.3000e-05
22:49078291 A G 0.030085 9.4650e-06
22:49080367 T C 1.407134 6.2943e-05
22:49086215 G A 1.176108 -3.4915e-05
22:49086346 A G 0.034506 -9.3136e-05
22:49086481 T C 0.472335 1.3512e-05
22:49087185 T C 0.188786 6.2375e-05
22:49091922 A G 0.413347 -1.2487e-04
22:49095071 G A 1.164449 -6.5289e-06
22:49099521 C G 0.158750 3.5560e-04
22:49099888 C T 0.553157 1.8681e-08
22:49103015 G A 1.458992 2.2644e-05
22:49106683 G A 0.622931 8.8885e-06
22:49107108 C T 0.118227 6.3386e-05
22:49107173 T C 0.200016 -1.2365e-04
22:49118535 G A 0.063412 -1.3955e-04
22:49118657 G A 1.014784 1.9742e-05
22:49121062 A C 0.421390 5.1967e-05
22:49121611 T G 0.156682 -1.6488e-04
22:49128427 G A 0.426294 3.6214e-05
22:49129242 G A 1.460465 7.0606e-05
22:49129966 C G 0.021889 4.7842e-05
22:49134478 A G 0.412013 3.4054e-05
22:49136313 T G 0.153881 -2.2795e-04
22:49142472 G C 0.022347 2.6919e-05
22:49144990 A C 0.348084 -2.8263e-05
22:49145128 T C 0.161437 -5.0128e-05
22:49146379 T C 0.099012 -2.2338e-05
22:49150068 A G 0.125351 6.6277e-07
22:49150324 A G 0.052072 -1.3715e-04
22:49153809 A G 0.020591 -4.0185e-05
22:49156238 A G 0.523624 1.4423e-05
22:49157487 G A 0.357828 -1.5118e-05
22:49158148 T C 0.088288 -5.2518e-07
22:49168308 T C 0.056135 -6.9982e-05
22:49171081 A G 0.037437 -1.1285e-05
22:49171558 T C 0.544514 -7.9917e-05
22:49173434 T C 0.442549 1.5994e-04
22:49175818 C T 0.483192 -4.9757e-05
22:49176220 T C 1.130706 -1.6423e-04
22:49178339 G T 0.062637 -2.0429e-05
22:49178942 T C 1.864386 1.1218e-05
22:49179546 T C 0.928009 -4.8779e-05
22:49179673 A G 0.045603 -5.3813e-05
22:49180915 A G 0.614570 7.9033e-05
22:49181676 G A 0.238105 -1.3241e-05
22:49181804 A G 0.116282 -7.5486e-05
22:49186345 A G 0.048901 1.4288e-04
22:49186616 T C 0.215959 3.1816e-07
22:49187263 C G 1.799656 -9.9497e-06
22:49189650 C T 0.724708 2.6928e-03
22:49191060 G T 0.025336 -3.9957e-05
22:49192464 C T 0.962353 -7.4243e-05
22:49193763 A G 0.038732 -2.4571e-05
22:49195080 A G 0.100751 -6.2890e-06
22:49196743 C G 0.096688 9.4769e-06
22:49201452 G A 0.057141 1.9654e-05
22:49201704 T C 0.755183 -9.0569e-05
22:49202344 T C 0.089752 2.2093e-05
22:49202800 T C 1.538587 -1.5181e-05
22:49203076 C T 0.116088 3.0696e-06
22:49203159 C A 0.077096 4.7693e-05
22:49203354 G A 0.367552 6.4343e-05
22:49204012 G A 1.041049 -5.1414e-05
22:49204866 C T 0.242792 9.7006e-06
22:49206565 C T 0.031081 3.6428e-05
22:49207381 A G 0.568945 -5.3476e-05
22:49208132 A G 0.201548 2.3505e-05
22:49210125 T G 0.060978 6.0106e-05
22:49214655 A C 0.392963 -1.0492e-05
22:49218868 G T 0.051695 -3.8597e-05
22:49220600 T C 0.039105 -4.0087e-05
22:49223296 C T 1.186300 -1.5347e-04
22:49223683 T C 0.203428 2.2674e-05
22:49229027 A G 0.091407 5.5683e-05
22:49230481 T C 0.346478 -1.3281e-04
22:49241664 G A 0.130551 -7.9748e-05
22:49251430 C T 0.032879 -2.1202e-05
22:49254334 G C 0.185229 -3.0378e-06
22:49254512 G A 0.797179 1.0940e-04
22:49257587 A G 0.308502 -1.3998e-05
22:49261106 T C 0.121907 -3.2726e-05
22:49262003 G A 0.065548 2.3043e-04
22:49262021 T C 0.071186 -5.0291e-05
22:49262584 T C 0.066249 -3.9875e-05
22:49262840 C T 0.051523 -6.0031e-05
22:49263108 A G 1.360554 1.1071e-05
22:49263117 G T 0.108720 -3.8426e-05
22:49263275 A C 0.106308 -1.5440e-07
22:49264034 A G 0.562262 -2.9515e-05
22:49266164 T G 0.453990 9.9775e-05
22:49268243 A G 0.315218 -4.1948e-06
22:49269756 C T 0.077966 7.7591e-05
22:49270317 C T 0.942612 5.4844e-07
22:49270838 T C 0.052003 -5.4195e-05
22:49272303 C A 0.066223 6.4273e-06
22:49273804 C T 0.506256 -8.1178e-05
22:49275085 G T 0.137367 -6.8421e-06
22:49279094 A G 1.389704 -5.2142e-05
22:49279149 A G 0.049076 -5.7227e-05
22:49282480 A G 1.319726 1.1184e-05
22:49282783 G T 0.323764 -2.9986e-04
22:49285596 C A 0.164306 -3.4056e-05
22:49286706 A G 0.080297 3.3045e-05
22:49290992 A G 0.041341 5.0862e-05
22:49294205 G A 0.957753 -5.2818e-05
22:49295721 A G 0.065330 -2.4272e-06
22:49298491 C T 0.125617 3.4130e-05
22:49300023 C A 0.324303 -1.4091e-04
22:49300692 A G 0.185641 -8.2222e-06
22:49302010 C T 0.232204 -8.6127e-05
22:49302125 T C 0.193138 -1.5211e-05
22:49302487 T C 0.384183 6.1277e-05
22:49305099 T C 1.027472 -8.7182e-06
22:49313096 A C 0.094831 -6.1670e-06
22:49313689 T C 0.365988 -1.5081e-05
22:49317605 A G 0.364183 4.1611e-06
22:49317614 G A 1.893903 -3.5891e-05
22:49317742 T C 0.169282 1.0506e-05
22:49324829 T C 1.511001 4.4095e-05
22:49325724 A G 0.416904 5.7957e-05
22:49328677 T C 0.252098 7.1498e-06
22:49332882 G A 0.234830 3.2842e-05
22:49334199 A G 0.057197 -1.0634e-05
22:49335065 T C 0.110875 1.4230e-05
22:49335230 T C 1.255522 2.0442e-05
22:49335738 G A 0.355312 -5.4901e-05
22:49338771 A C 0.880024 8.0473e-05
22:49339311 A C 0.021480 1.1775e-04
22:49339524 A C 0.655353 9.3749e-05
22:49340193 T C 0.028777 3.9033e-05
22:49340712 T C 0.027183 -6.3995e-05
22:49340866 A G 0.060910 -8.5303e-05
22:49341179 A C 0.022006 -1.7753e-05
22:49345975 G A 1.177565 1.5171e-04
22:49348060 C A 0.306935 5.6342e-05
22:49349639 G T 1.592798 1.1224e-05
22:49349694 G A 0.666622 8.6865e-05
22:49358753 G T 0.414330 -7.5774e-05
22:49360572 G A 0.233201 -9.3303e-05
22:49363362 A G 0.161304 2.2636e-05
22:49363742 A G 0.053711 1.7266e-04
22:49364481 A G 0.070673 -5.2392e-05
22:49364664 A G 0.339606 1.8063e-05
22:49366123 T C 1.305984 -9.3910e-06
22:49368792 G T 0.456184 -1.6712e-05
22:49369267 G T 0.151836 7.0671e-05
22:49369775 T C 0.097509 1.9615e-05
22:49370336 A G 0.361262 -4.7775e-06
22:49370365 T G 0.058501 1.9712e-05
22:49371609 C A 0.149645 5.5404e-05
22:49372356 G C 1.485405 -3.5753e-05
22:49372536 A G 0.775381 -1.0308e-05
22:49373971 A G 0.370723 -2.2390e-05
22:49374674 T C 0.050179 -1.4548e-04
22:49374935 T C 0.033207 -1.7230e-04
22:49375523 G A 0.039160 -6.1167e-05
22:49379066 T G 0.528756 2.0372e-05
22:49380710 A G 0.164388 -1.0825e-03
22:49380753 A G 1.651844 1.1210e-04
22:49393541 A G 0.056648 -2.4883e-04
22:49396148 A G 0.805946 1.3010e-04
22:49398026 C A 0.368857 -1.0777e-05
22:49399524 A G 0.137428 -1.6718e-04
22:49400521 A G 0.091118 4.8635e-05
22:49403008 T G 0.031130 2.3882e-05
22:49405743 G A 0.122576 1.7483e-05
22:49414516 G A 1.786543 5.8524e-06
22:49415057 A G 0.122933 -2.0864e-04
22:49415376 C T 1.599945 4.2196e-05
22:49416259 G A 0.185147 1.3195e-05
22:49419807 T C 0.025275 1.3403e-04
22:49420391 T C 0.035093 1.9596e-04
22:49421231 A G 0.077976 1.5532e-05
22:49422362 A G 0.039241 -2.4127e-05
22:49422915 G C 0.045720 -3.7150e-05
22:49428744 A G 0.159464 -2.2111e-08
22:49430125 C T 1.576160 2.7186e-05
22:49430916 T G 1.235252 6.0006e-05
22:49434803 A G 0.023713 1.6370e-04
22:49437976 A G 0.312946 -9.3268e-05
22:49438481 A G 0.206180 -4.7485e-05
22:49438550 C T 0.562716 -5.8351e-05
22:49438931 A C 0.058596 3.7741e-05
22:49441919 T C 1.735974 8.7773e-06
22:49443666 T C 0.192093 -8.2774e-05
22:49448476 T C 0.891602 -1.0688e-04
22:49450949 T C 0.050848 -1.4320e-04
22:49453628 G A 0.169821 -1.5348e-04
22:49454022 T C 0.071118 3.7918e-05
22:49454518 T C 0.034817 -8.3180e-05
22:49459944 T G 0.093708 4.1690e-05
22:49463151 C T 0.161921 -1.1145e-04
22:49466002 C A 0.161431 -7.7378e-05
22:49467378 T C 1.584553 -1.0616e-05
22:49473220 A C 0.122900 -3.6485e-05
22:49485723 A G 0.038861 -7.4848e-05
22:49486950 T C 0.085571 5.5386e-05
22:49487452 T G 0.264194 1.4557e-06
22:49488925 A G 0.120336 -2.5194e-04
22:49492784 C T 0.656739 2.5639e-05
22:49492826 G T 1.139233 4.4383e-06
22:49494989 A G 0.053883 3.1367e-06
22:49496835 G A 0.582418 7.6457e-06
22:49502199 T G 0.043983 3.4337e-05
22:49503077 A G 0.456518 3.3011e-05
22:49505505 G A 0.583190 8.9189e-06
22:49506554 A G 1.164316 -5.3679e-06
22:49511361 G C 0.539217 1.6348e-07
22:49512800 T G 0.410477 1.3937e-05
22:49513369 T G 0.145462 -2.1858e-05
22:49519557 C T 1.160632 -3.5272e-06
22:49522723 G C 0.168088 -9.0156e-05
22:49524428 A G 0.166419 -2.1388e-05
22:49526317 C T 0.029962 -9.0398e-06
22:49526445 G A 0.078729 7.9953e-05
22:49526767 A G 0.588705 -1.0984e-04
22:49527222 T C 0.087801 5.9547e-06
22:49528017 A G 0.029783 -8.5466e-05
22:49528199 A G 0.336208 2.7566e-05
22:49530283 A C 0.318463 -3.1178e-05
22:49530553 G C 0.381366 5.9885e-06
22:49530818 C T 0.985956 -5.5892e-05
22:49531700 G A 0.274289 1.7920e-05
22:49533337 T G 0.042020 3.7052e-05
22:49534383 T G 0.379630 2.2867e-05
22:49537845 T C 1.119408 -2.9231e-05
22:49539530 C T 1.131865 -2.9599e-05
22:49540575 G A 0.057511 -2.7554e-04
22:49542028 G A 0.276246 6.7476e-06
22:49542221 A G 0.366556 -7.0892e-05
22:49549375 A G 0.063211 -5.5888e-05
22:49549664 C G 0.601282 8.5736e-05
22:49550701 A C 0.027631 -3.2149e-05
22:49552222 G A 1.659423 -3.3106e-05
22:49553568 A C 0.165472 -8.9934e-06
22:49555287 G A 0.614713 -9.9104e-05
22:49556117 A G 0.253104 -4.4286e-06
22:49557359 A G 0.032068 -3.1241e-05
22:49557457 G A 0.549379 1.7791e-05
22:49557554 G A 1.913715 5.7438e-05
22:49557996 A C 0.049183 -1.6497e-04
22:49558617 G A 0.222542 -5.3759e-06
22:49558756 T C 0.048907 -4.8956e-05
22:49559827 T C 0.020627 -1.6255e-04
22:49560321 T C 1.284448 -3.6037e-05
22:49562666 C A 0.706474 -6.2246e-05
22:49564068 A G 0.088096 1.1810e-05
22:49565037 A G 0.245833 -6.7906e-05
22:49565879 G A 0.047008 -2.2677e-05
22:49568201 A G 0.202347 4.1296e-05
22:49568551 C A 0.028968 -8.2683e-06
22:49568753 A C 0.166867 3.3579e-05
22:49570399 T C 0.023626 4.4896e-05
22:49572024 A G 1.834941 -3.2017e-05
22:49573360 A G 0.062403 1.0655e-04
22:49573417 T C 0.068914 -4.3068e-06
22:49573505 A G 0.637274 1.6988e-05
22:49574509 C T 1.394985 -5.7670e-05
22:49575024 A G 0.226560 8.0404e-05
22:49578486 T C 0.055918 -1.3266e-04
22:49579141 A G 0.164816 -1.2175e-04
22:49580069 T C 1.220004 -7.0998e-05
22:49581197 A C 1.972911 8.4521e-05
22:49585044 T G 0.283127 3.4483e-05
22:49585153 T C 0.849754 -4.6455e-06
22:49587368 A G 0.208903 -1.4733e-06
22:49590045 G A 0.061234 7.5403e-05
22:49590406 C T 0.244201 -4.6897e-05
22:49591443 T G 1.450108 -8.4028e-05
22:49592595 A G 0.152320 5.6722e-05
22:49593761 G A 0.809861 1.0947e-05
22:49594252 C T 1.850059 -1.0533e-05
22:49594779 T C 0.620867 -2.3738e-04
22:49595020 G C 1.431296 -1.4907e-04
22:49598945 A G 1.747149 -2.4733e-04
22:49599953 T G 0.196660 3.2964e-05
22:49603484 T C 0.040280 -1.5198e-05
22:49611272 C T 1.772570 -3.3590e-05
22:49612916 C G 0.029001 -1.0116e-05
22:49613664 A G 0.778474 3.4289e-06
22:49615418 A G 0.061533 1.4219e-05
22:49615673 T C 0.934517 9.9967e-05
22:49623181 C T 0.613285 -1.5253e-03
22:49625070 C T 0.145098 2.9328e-05
22:49637770 C T 1.400032 2.4980e-05
22:49640785 C T 1.761862 -3.1498e-05
22:49642262 G A 0.074221 -2.8496e-04
22:49642406 C T 0.070641 1.0448e-05
22:49643618 A C 0.601626 9.2511e-06
22:49648936 T C 0.298629 7.6331e-06
22:49649724 T C 1.792574 -5.8958e-05
22:49650418 G T 0.174264 -1.2990e-05
22:49650863 T C 0.342157 3.0070e-05
22:49651708 A G 0.870959 -6.1663e-05
22:49654459 T C 0.139587 1.3318e-05
22:49656816 G A 1.030419 4.9675e-05
22:49658337 T C 0.089800 1.3947e-05
22:49658926 A G 0.079742 -2.9827e-05
22:49659604 A G 0.671984 2.5522e-05
22:49659772 G T 0.085938 -8.5904e-06
22:49660492 C T 0.702066 -5.0870e-06
22:49661169 C T 0.242068 -2.2097e-06
22:49662549 T G 1.541885 1.0441e-06
22:49662955 T C 0.897941 -4.8198e-06
22:49663540 C T 0.108710 -1.3704e-04
22:49665570 A C 0.126419 -1.2807e-05
22:49665841 T C 1.268911 1.3647e-04
22:49667016 T C 0.046362 -3.5317e-05
22:49668137 G T 0.689709 2.3989e-05
22:49669743 T C 1.259047 2.1946e-05
22:49669925 G A 0.260556 -1.7056e-05
22:49671484 T C 0.152956 7.4345e-06
22:49676056 C G 0.377659 1.2840e-05
22:49676835 G A 1.622425 2.6500e-05
22:49677464 A G 0.565462 -2.8026e-07
22:49678845 C T 0.112693 1.0160e-04
22:49678925 A T 1.602191 1.4345e-05
22:49680263 G A 0.717821 -2.6028e-05
22:49682956 A G 1.206998 -5.6886e-05
22:49684580 A G 0.702550 4.9527e-05
22:49686236 G A 1.623447 -1.1805e-05
22:49686438 G A 0.353277 1.0197e-04
22:49686549 A G 0.111037 1.4834e-04
22:49688184 A G 0.313932 2.5029e-05
22:49689312 T C 0.788578 5.1290e-06
22:49690620 C T 1.579393 -7.7743e-05
22:49690787 T C 0.146526 -3.7726e-05
22:49692737 A G 1.053912 -2.7878e-05
22:49695267 G A 0.274889 3.4452e-05
22:49696067 C T 0.629020 -3.9304e-06
22:49699362 A G 0.070271 -6.9027e-05
22:49700272 T G 1.457739 1.4077e-05
22:49701946 A G 0.058904 1.5626e-05
22:49703976 A G 0.071303 2.7858e-04
22:49704623 G T 1.205037 7.4593e-05
22:49704647 C T 1.592655 -8.6489e-06
22:49705010 C T 0.356617 -1.3419e-04
22:49706433 T C 0.881637 3.9893e-06
22:49708224 C T 1.664201 -3.0172e-05
22:49708613 G T 0.152998 3.2173e-05
22:49710581 A G 0.045200 2.6456e-05
22:49713835 G A 0.666184 -7.0190e-06
22:49718065 T C 0.151379 -2.2346e-04
22:49718544 A G 0.066564 4.0084e-05
22:49720737 T C 0.032451 -2.3963e-05
22:49723435 G A 0.256242 -5.6528e-05
22:49727753 T C 0.455025 1.2400e-05
22:49729008 G C 0.041445 7.8711e-05
22:49739725 T C 0.089005 -4.2461e-05
22:49740513 T C 0.789984 -5.1542e-05
22:49743627 G A 1.632899 2.7998e-05
22:49744569 T C 0.651987 7.3829e-06
22:49747459 A G 0.883130 -7.0170e-06
22:49749332 C G 0.232522 -3.7664e-06
22:49749466 A G 0.364222 2.2973e-05
22:49751418 G T 0.503413 -8.1662e-05
22:49751699 T C 0.070478 2.3216e-05
22:49751902 A G 0.311446 -3.6723e-06
22:49755093 A G 1.045428 2.8921e-05
22:49758918 C T 0.088278 7.0373e-05
22:49759466 A C 0.127061 1.7814e-04
22:49759981 T C 0.081478 6.1569e-05
22:49761264 T C 0.911154 5.7844e-05
22:49764048 A G 0.422194 -1.9308e-06
22:49766527 A G 0.147867 1.4468e-04
22:49771060 C T 0.151596 6.2438e-05
22:49771754 G A 0.124880 -1.2399e-05
22:49774002 T G 0.026670 -2.5723e-05
22:49775182 T C 0.124948 1.0054e-04
22:49775236 C G 0.025495 -1.7822e-05
22:49777381 A G 0.108493 4.0313e-06
22:49778214 T C 0.165579 8.7912e-05
22:49779694 C T 0.119892 -3.4707e-06
22:49784152 A G 0.878125 -5.6992e-05
22:49784354 C G 1.500239 -4.8458e-05
22:49785676 A G 1.698681 -1.9740e-04
22:49786251 T C 0.528314 -8.2994e-05
22:49786627 T C 0.299645 2.0052e-05
22:49787647 A G 0.098106 1.0829e-04
22:49790608 A G 0.090466 -2.2506e-05
22:49795779 T C 1.379919 -1.0871e-05
22:49797301 A G 0.360486 -9.0221e-05
22:49797531 A G 0.976118 -2.0696e-05
22:49800265 C T 0.282072 -1.1542e-04
22:49802082 G C 1.009750 -2.2178e-05
22:49803008 A C 1.293397 6.9842e-05
22:49806863 A G 0.826508 3.7652e-07
22:49807960 T C 0.026180 -2.4182e-05
22:49812076 T C 0.319849 1.8723e-05
22:49813536 C T 0.354339 -3.9149e-05
22:49816283 A G 0.026904 -1.7018e-05
22:49818935 C T 1.804512 7.9151e-05
22:49821345 A C 0.139636 -9.4288e-06
22:49821415 G A 0.270770 -6.1721e-06
22:49823026 A G 0.062899 -1.7777e-06
22:49825954 G A 1.540927 -5.3719e-05
22:49827385 T C 0.159363 1.1890e-05
22:49828360 A G 0.236326 1.7681e-05
22:49830851 C T 1.497473 3.3607e-04
22:49831428 A G 1.146046 3.9925e-05
22:49832070 C T 0.906931 2.7025e-05
22:49833933 T C 0.045418 1.0323e-05
22:49834624 G A 0.680050 -1.3310e-05
22:49837653 T C 0.219611 5.8038e-05
22:49839897 A G 0.152388 -9.2933e-05
22:49840871 C A 0.211331 -8.1051e-05
22:49840887 A G 0.138973 1.0966e-05
22:49840983 A G 0.065431 4.9486e-05
22:49841070 G A 0.250235 -9.2714e-05
22:49841479 G A 0.677830 8.5156e-05
22:49843235 G C 1.530392 9.2000e-06
22:49847501 T G 0.588637 1.3939e-05
22:49848716 C T 0.110174 2.4979e-05
22:49849024 T C 0.366682 4.0874e-05
22:49849708 C G 0.058372 4.6915e-05
22:49849834 A G 0.058518 -3.7672e-05
22:49851212 A G 0.285318 4.1838e-04
22:49851802 G T 0.085857 5.5519e-05
22:49853431 T C 0.089745 -4.2552e-05
22:49854803 A G 0.047378 2.3480e-05
22:49856836 G A 0.733053 3.8206e-05
22:49861033 C T 0.527493 5.9619e-05
22:49861921 A G 0.091813 -1.9176e-04
22:49865882 T C 0.175757 -5.2651e-05
22:49867931 A G 0.330833 2.3848e-04
22:49874196 C T 0.104101 -4.7273e-06
22:49877353 T C 0.136721 -2.7334e-05
22:49881321 A G 0.610701 2.0354e-05
22:49883061 G A 0.036083 -5.6791e-05
22:49887527 A G 0.040176 -3.1662e-05
22:49888837 C T 0.332810 6.5659e-05
22:49889954 A G 0.203885 -1.5900e-04
22:49893188 A G 0.549740 -2.5292e-04
22:49895891 A G 0.050991 2.2319e-04
22:49901565 C T 0.310239 -4.4444e-05
22:49906692 A G 0.049715 -2.5544e-06
22:49907896 A C 0.220575 -4.7950e-05
22:49908804 G A 0.308687 -4.3305e-05
22:49909658 C T 0.108376 2.9991e-05
22:49911182 C T 0.748048 -8.6618e-06
22:49911222 G T 1.246628 3.0459e-05
22:49911401 T C 0.063140 3.3742e-05
22:49911677 T C 0.551330 1.3029e-06
22:49912379 T C 0.152531 -6.2796e-05
22:49913022 T C 1.166845 -1.2329e-05
22:49913983 T C 0.707035 -8.2808e-05
22:49917098 T C 0.050001 -6.7069e-05
22:49917935 G A 0.075545 6.2955e-05
22:49923804 C A 0.087846 4.3272e-05
22:49925268 A G 0.451896 3.3205e-05
22:49926273 C A 1.239416 8.1130e-07
22:49927332 T C 0.954138 -4.6045e-06
22:49927745 A G 0.048057 1.2427e-04
22:49927850 T C 0.119768 1.2875e-05
22:49927924 A G 0.069345 -5.0421e-05
22:49928018 C T 1.376361 -2.2337e-05
22:49928073 G A 0.300368 1.6061e-05
22:49928169 A G 0.081118 -9.6522e-05
22:49928388 A G 0.088775 -6.5096e-05
22:49928522 G A 1.808634 -5.1439e-06
22:49929202 G A 0.049650 1.5445e-05
22:49930286 G A 1.807978 -3.4667e-06
22:49930353 A C 0.032591 -3.4121e-05
22:49937162 C G 0.156432 -1.2328e-05
22:49947789 G A 0.246080 -7.1850e-06
22:49961551 T C 1.832854 1.2514e-05
22:49963596 T C 0.048070 -1.9863e-05
22:49967868 T C 0.914091 1.4316e-05
22:49968274 A G 0.213366 1.0253e-05
22:49968437 T C 0.033269 -6.7910e-06
22:49974926 A G 0.116068 4.7637e-05
22:49977172 C T 0.051572 -4.0167e-05
22:49977768 A G 0.051997 -2.3774e-05
22:49985339 C T 0.033314 2.0492e-05
22:49987796 A G 0.911466 -6.5013e-05
22:49988815 T C 1.483873 3.9230e-05
22:49990248 A G 0.193057 1.0773e-06
22:49996915 T C 0.045489 -1.3553e-04
22:49997967 C G 0.032506 3.8958e-05
22:50000277 T C 0.138104 -7.5887e-07
22:50002290 C T 0.080089 -2.9709e-05
22:50009418 T G 1.943819 -5.6435e-06
22:50016519 A G 0.044084 3.5544e-05
22:50017556 A G 0.993304 8.0834e-06
22:50018311 G C 0.113254 -1.2733e-05
22:50030008 A G 0.223447 2.2443e-05
22:50030043 A G 0.046560 1.9715e-05
22:50034660 A G 0.031636 -2.2721e-05
22:50043459 A G 0.885785 2.0815e-05
22:50047141 C T 0.128610 2.0894e-05
22:50048642 C A 0.040195 -3.0195e-05
22:50049109 A G 1.229046 1.8939e-05
22:50054390 A C 0.238991 -2.8090e-05
22:50057211 T C 1.274613 2.8423e-05
22:50066746 C T 0.025307 2.6095e-05
22:50073603 C T 0.064130 -3.7826e-05
22:50077531 A G 1.355978 -2.3701e-05
22:50083650 A G 0.076152 3.8543e-05
22:50086373 A G 0.336464 1.1677e-05
22:50087193 T C 1.636223 -1.2911e-04
22:50087337 T C 0.305652 -7.3088e-05
22:50088448 C T 0.159405 -9.0487e-06
22:50090243 T A 1.845882 -6.3286e-05
22:50091072 A G 1.374466 -3.4333e-05
22:50098333 T C 0.309723 1.5658e-05
22:50098682 A G 0.174764 4.8660e-06
22:50100311 C T 0.202467 5.8663e-05
22:50107609 T C 0.110369 -3.9863e-05
22:50109212 T C 0.103384 -9.3411e-05
22:50112347 A G 0.151544 4.0291e-06
22:50112851 T G 0.059939 1.1369e-05
22:50113084 C T 0.284935 9.2242e-05
22:50113185 G A 0.109580 6.3759e-06
22:50118149 G C 0.722527 -2.2930e-05
22:50118945 A G 0.099359 1.4391e-05
22:50119275 T C 0.070644 1.3549e-04
22:50119885 A G 0.132394 2.7276e-05
22:50120255 G A 0.470394 1.5329e-05
22:50120525 A G 0.338032 -3.5503e-05
22:50120728 C G 0.031653 3.6127e-05
22:50124094 C T 0.398328 9.6183e-06
22:50126892 A G 0.108295 -1.2457e-05
22:50128268 A G 0.234558 6.5232e-06
22:50129308 C T 0.095522 -4.9205e-05
22:50131267 A G 0.060072 4.4219e-05
22:50139873 G T 0.055201 -1.1958e-06
22:50142299 T C 0.038050 1.1822e-04
22:50151080 A C 0.058570 -5.1533e-06
22:50152229 C T 0.149139 1.8984e-05
22:50154629 A G 0.040799 3.1145e-05
22:50156872 T C 0.185316 2.5791e-05
22:50157112 C T 0.036729 -5.3893e-05
22:50160983 A G 0.147490 2.5046e-05
22:50162517 C G 0.020708 3.6328e-06
22:50166642 A G 0.042143 -2.2429e-05
22:50169421 C T 0.083666 -2.1781e-04
22:50181915 T C 0.211672 3.7852e-05
22:50184484 G T 0.432117 -3.8118e-05
22:50186219 A G 0.055139 -1.4615e-04
22:50187374 T A 0.142690 -2.3309e-05
22:50187853 T C 0.121579 -1.5980e-05
22:50193636 C T 0.220932 5.4769e-05
22:50194348 G A 0.041929 2.3167e-05
22:50207703 A G 0.391058 -5.3527e-06
22:50214021 A G 1.833467 -2.7142e-05
22:50217387 A G 0.142109 -1.8212e-05
22:50222348 A G 0.020387 -1.7881e-05
22:50222742 A G 0.087421 1.4672e-05
22:50222923 G C 0.054555 1.3084e-04
22:50240010 C T 0.054892 1.2610e-04
22:50256686 T C 1.745371 -2.7032e-05
22:50259686 G A 0.044704 -4.7300e-05
22:50260904 A G 0.141797 -3.6269e-05
22:50266156 A G 0.029994 -1.0088e-05
22:50278438 G A 1.794836 -8.4843e-05
22:50278568 G A 1.620883 -1.8102e-05
22:50280136 C T 1.605005 -4.1333e-06
22:50281187 G A 0.020711 -3.9507e-05
22:50283348 G C 1.940992 -3.1525e-05
22:50285050 G A 0.125098 1.7741e-05
22:50289925 T C 0.140947 -3.7227e-05
22:50297888 C T 0.227618 4.2061e-05
22:50298118 T C 0.076908 -2.0589e-04
22:50300562 G A 0.371940 1.0710e-05
22:50304591 C A 0.399328 2.7211e-07
22:50306316 T C 0.372775 1.1815e-05
22:50313727 G A 0.141969 -4.1288e-05
22:50315363 A C 0.046323 -6.6391e-05
22:50315382 G C 0.069083 -1.7158e-04
22:50317187 T C 0.391681 8.8052e-06
22:50318061 C G 0.044058 1.2121e-05
22:50319170 G A 0.213002 1.0766e-04
22:50320029 T G 0.374621 1.9233e-05
22:50321290 A G 0.082030 6.5969e-06
22:50321808 G A 0.178017 -1.2411e-04
22:50323752 A G 0.314945 -2.6342e-04
22:50324154 G A 0.100514 -2.3847e-04
22:50324428 G A 0.529940 -7.0298e-05
22:50327117 C T 0.158376 7.1498e-05
22:50330345 A G 0.102199 -2.5498e-05
22:50333415 A G 0.296250 9.4210e-06
22:50335257 T C 0.045934 1.3094e-05
22:50342282 C T 0.215167 -2.0928e-04
22:50343919 T C 0.303669 1.0227e-05
22:50345509 A G 0.072244 8.9830e-05
22:50347996 C A 0.446882 1.0063e-04
22:50350418 C T 0.397238 1.2417e-05
22:50350697 C T 0.072046 6.9425e-05
22:50350971 A G 0.116127 -5.1290e-05
22:50351837 A G 0.128172 7.4542e-05
22:50351977 A G 1.202749 -3.6388e-05
22:50356693 C T 1.492462 -4.0741e-05
22:50356850 T C 1.482575 -4.1926e-05
22:50360740 G T 1.622263 -1.8289e-04
22:50435480 G A 0.990269 -4.7998e-06
22:50439626 A G 0.107535 -1.1018e-04
22:50440296 C T 0.990720 -4.6634e-06
22:50448519 G A 0.296743 -6.4301e-05
22:50451771 T C 1.038297 -3.9732e-06
22:50452207 G A 1.003957 -1.4965e-05
22:50453828 G T 0.957958 -6.4596e-06
22:50456312 A G 0.030289 8.6015e-05
22:50457762 G A 0.553255 -7.8100e-05
22:50464496 A G 0.984407 -2.3342e-04
22:50465324 T C 0.071806 -7.6131e-05
22:50466542 C T 1.736257 -4.3454e-05
22:50470516 T C 0.337344 -3.8503e-05
22:50473781 T C 0.165653 7.1520e-06
22:50474943 A G 0.323660 -3.1507e-05
22:50480108 T C 1.003570 5.1959e-05
22:50482878 G A 0.164566 -1.0483e-05
22:50483850 C T 0.858060 5.4846e-05
22:50485026 C A 1.190143 6.8720e-05
22:50486592 C T 1.958052 -8.9381e-06
22:50488153 C T 1.786660 2.3059e-06
22:50488547 A G 0.096831 7.2562e-05
22:50490672 G A 1.959181 8.3422e-06
22:50490935 C T 0.104520 -9.4863e-05
22:50490942 T C 0.043366 8.1454e-06
22:50491150 G A 0.278005 -9.4763e-05
22:50491713 A G 0.515247 1.2360e-04
22:50491842 C A 0.065379 4.8361e-05
22:50492235 A G 0.648683 -4.6564e-05
22:50493062 C T 0.274185 -2.1171e-05
22:50498885 A G 0.684854 -2.5748e-05
22:50499957 A G 0.071592 7.3758e-06
22:50502888 C T 0.189552 -3.6838e-05
22:50504446 G A 1.821734 -3.5671e-05
22:50508139 T C 0.315487 -2.5784e-05
22:50509917 T C 0.249485 1.9610e-05
22:50511819 A G 0.093088 -3.5326e-05
22:50513405 C A 0.518749 1.4795e-05
22:50515843 A C 0.261760 2.3741e-05
22:50528916 T C 0.265373 -2.4871e-05
22:50529850 C T 0.379714 -7.7799e-05
22:50537901 T C 0.055223 6.2827e-06
22:50546485 A G 0.058901 2.7063e-05
22:50546788 C G 0.678550 -1.5380e-04
22:50555686 C A 0.309304 3.8176e-05
22:50558946 G A 0.123530 -2.5094e-05
22:50559838 G C 1.141946 -7.2786e-05
22:50564750 A C 0.050309 4.7634e-06
22:50565104 T G 0.095763 -1.9393e-05
22:50565367 T C 1.219556 -8.8134e-05
22:50570755 C G 0.137088 -7.9240e-05
22:50572473 A G 0.464292 1.6423e-05
22:50579214 T C 0.287061 1.4365e-05
22:50582626 G A 0.460248 8.0518e-06
22:50582868 A C 0.138496 -2.5787e-06
22:50584130 A G 0.057044 4.4900e-05
22:50584820 A C 0.045382 7.8073e-05
22:50586867 A G 0.474591 2.5634e-05
22:50588313 A G 0.084347 3.9775e-05
22:50589576 G A 1.559493 -2.1217e-05
22:50599466 A C 0.274461 -1.6951e-05
22:50600819 T C 1.461085 -4.2412e-05
22:50601063 C T 0.218416 2.0151e-05
22:50601721 A G 0.061462 -3.5372e-05
22:50602682 G C 0.061750 -3.8339e-05
22:50610598 G T 0.049994 -2.1472e-05
22:50614476 C T 0.842269 -5.2464e-05
22:50616656 C T 1.778672 -2.9762e-05
22:50618641 T C 0.193061 -2.0873e-06
22:50618738 A G 0.473941 1.3421e-04
22:50620200 T C 0.065162 4.2228e-08
22:50627188 T C 0.310352 1.9535e-05
22:50627253 T C 1.499969 -7.1567e-06
22:50630973 A G 0.376303 9.7169e-05
22:50638502 C T 1.844262 -5.5599e-05
22:50648482 T G 0.204015 -1.0265e-04
22:50650597 C G 1.146945 -1.1446e-05
22:50651839 A G 0.815278 -4.3473e-05
22:50652546 G A 0.144939 2.9751e-05
22:50655543 A G 0.023652 5.9618e-05
22:50655676 A G 0.035934 -3.6882e-05
22:50656109 C A 0.148678 -3.7437e-05
22:50658424 C T 0.913407 -7.3046e-05
22:50658698 A T 0.283107 6.9380e-05
22:50659598 T C 0.061919 6.9938e-05
22:50664612 G A 1.493500 -4.3978e-06
22:50672154 A G 0.808910 -2.4827e-05
22:50675648 A C 1.421675 1.5587e-05
22:50675698 G T 0.100972 -4.3990e-05
22:50675962 A G 0.284448 2.5946e-05
22:50682865 A G 0.808695 -2.0244e-05
22:50684296 C T 1.426119 2.3111e-05
22:50685332 A G 0.034846 -3.3608e-05
22:50685508 G A 1.646343 -8.6681e-06
22:50686830 A G 0.033671 -3.7918e-05
22:50695908 T G 1.373287 2.3334e-05
22:50696678 A G 0.053974 3.1701e-04
22:50697636 A G 0.651669 2.1647e-04
22:50704028 T C 0.031338 -4.8649e-06
22:50704267 T C 1.531816 -2.2556e-05
22:50707522 T C 0.252581 1.4577e-04
22:50708291 A G 0.096214 -5.4392e-05
22:50709226 A G 0.085113 1.0906e-04
22:50709415 T G 0.045080 -1.6670e-05
22:50713866 C G 1.946013 -2.4989e-05
22:50715888 A G 0.038728 8.1743e-06
22:50717129 G T 1.189117 -9.5857e-06
22:50717787 A C 0.055058 -4.5158e-06
22:50721492 T C 0.039478 1.6090e-05
22:50721756 A G 0.036998 -1.2092e-04
22:50722134 C T 1.304461 5.2551e-06
22:50722167 C T 0.113043 1.4505e-05
22:50722408 C T 0.354521 3.8129e-05
22:50726627 A G 0.030624 -4.4796e-05
22:50727782 A G 0.085415 -4.5187e-06
22:50728062 C T 0.790944 -2.6559e-05
22:50731310 G A 0.595102 -2.2067e-05
22:50734890 T C 0.544407 -3.3518e-05
22:50735872 T C 0.027547 -1.6699e-05
22:50739049 A G 0.035223 -1.0957e-04
22:50742935 G A 1.142654 -2.5207e-05
22:50752150 T C 0.604729 1.7169e-05
22:50754466 T C 0.691319 4.1174e-05
22:50754512 T C 0.031679 -9.9256e-06
22:50754648 C T 0.820521 3.6586e-05
22:50757470 C T 0.824402 2.6740e-05
22:50758873 T C 1.222561 -4.9783e-05
22:50764408 C A 0.058768 4.4815e-05
22:50780980 A T 0.080482 -1.4803e-05
22:50786976 A G 0.168873 7.6516e-06
22:50801156 G C 0.041935 4.6045e-06
22:50803458 C T 0.794748 2.4286e-05
22:50805537 A G 0.191399 4.0253e-06
22:50809482 A G 0.592002 3.7418e-05
22:50814075 T C 0.556335 2.4783e-05
22:50815903 A G 0.031188 6.5324e-06
22:50820671 G A 0.064298 -1.1665e-05
22:50821945 A G 0.175310 8.1533e-06
22:50825615 A G 0.843366 -6.1534e-06
22:50840978 A C 0.184751 2.3146e-05
22:50848643 T G 0.313549 4.5873e-05
22:50848744 T C 0.063282 2.6420e-05
22:50853626 G T 0.687463 -1.1564e-05
22:50853811 G T 0.459043 -3.3059e-05
22:50859049 C T 0.657511 -1.3506e-05
22:50869692 C G 0.026128 -2.5547e-05
22:50873497 T C 0.286785 1.0452e-04
22:50875745 T A 0.565170 8.3441e-05
22:50876662 G T 0.039452 -1.5166e-05
22:50876761 A C 0.028235 -1.1210e-05
22:50878449 A G 0.022818 3.7179e-05
22:50881796 G C 1.098674 5.8580e-05
22:50882338 A G 0.057709 1.8933e-04
22:50883728 A G 0.128120 -1.8844e-04
22:50883961 A G 1.229751 -5.4015e-06
22:50885775 G A 1.065123 -2.7196e-06
22:50891812 A G 0.127860 -7.2766e-05
22:50894987 A G 0.106938 -2.9606e-05
22:50896778 A G 0.249209 1.4300e-05
22:50897215 A G 0.207368 -5.9558e-05
22:50910875 G A 1.446434 6.6273e-05
22:50910970 A G 0.111875 6.0311e-05
22:50911723 T C 0.035161 3.1953e-06
22:50911876 G A 1.464175 1.0066e-04
22:50915322 G A 0.148529 3.9747e-05
22:50924420 T C 0.189899 3.2402e-04
22:50924679 T C 0.127675 8.0947e-06
22:50925098 A G 0.132897 3.1703e-05
22:50926768 T C 0.298849 -1.8728e-04
22:50928012 A G 0.043860 1.4821e-05
22:50928026 A G 0.438745 -2.6957e-05
22:50928419 G A 0.064474 3.3024e-05
22:50929581 C T 0.454993 -2.4640e-06
22:50936324 C T 1.137175 -1.2866e-05
22:50937043 C A 0.163346 5.8477e-05
22:50939714 A G 1.435262 5.3881e-06
22:50943232 A G 0.455807 -9.4692e-06
22:50943423 A G 0.407043 1.0029e-05
22:50943506 T C 0.021584 -6.3415e-05
22:50945799 G C 0.113864 -6.3239e-05
22:50947196 C T 0.047213 4.0194e-05
22:50950564 C A 0.115448 -6.0137e-05
22:50951347 G A 0.049848 -5.9694e-05
22:50952730 A G 0.085568 -3.5945e-07
22:50952989 A G 0.086292 -6.4130e-05
22:50955538 G A 1.138818 4.6570e-06
22:50957733 T C 0.024999 -3.4461e-05
22:50959608 T C 0.583258 6.5515e-06
22:50960682 T C 0.338136 9.8122e-05
22:50961169 G A 1.557059 -8.2527e-06
22:50962259 A G 0.161574 2.5099e-04
22:50963540 C G 1.145595 -9.1023e-05
22:50966914 C T 1.218975 -8.1078e-05
22:50969647 G C 0.073253 1.6505e-05
22:50970068 T C 0.104374 -5.0947e-05
22:50971266 C T 1.345637 -1.8551e-05
22:50971752 C A 1.582538 -1.3784e-05
22:50978024 A C 1.402038 -1.3452e-05
22:50978262 A G 0.208624 -1.4954e-05
22:50981043 T C 0.131667 -1.0254e-04
22:50981340 T C 0.062656 -1.0367e-06
22:50983936 G A 0.486785 -4.2235e-05
22:50987843 T C 0.185972 -2.0832e-05
22:50988062 T G 0.970129 6.7853e-05
22:50988105 A G 0.086834 9.8602e-06
22:50988193 G A 1.313592 1.7513e-05
22:50989197 T C 0.185287 -1.7019e-04
22:50989326 G A 1.025301 7.1952e-05
22:50997261 T C 0.055885 8.2057e-05
22:50999538 G A 0.161054 1.8410e-05
22:50999681 G A 0.449929 -8.8357e-04
22:51004053 C T 1.541661 -2.4841e-05
22:51004876 G A 0.146257 -1.0069e-04
22:51008925 A G 0.102251 -7.6587e-06
22:51009953 T C 0.939496 5.6660e-05
22:51011376 C G 0.219225 -7.4024e-05
22:51015572 T C 0.063867 7.2164e-06
22:51015838 C T 0.103900 -1.3900e-06
22:51017353 C T 0.095104 2.9432e-07
22:51024624 C T 1.333436 -1.1477e-05
22:51033119 C T 0.151791 -4.2205e-06
22:51035829 A G 0.058411 1.5449e-05
22:51035885 T C 0.261478 -8.2858e-06
22:51041663 A C 0.179480 -1.0297e-05
22:51045190 T C 1.275035 4.7246e-07
22:51048400 G A 0.298758 -3.6702e-05
22:51048721 A G 0.104481 -3.1871e-06
22:51061827 T C 0.093546 1.1622e-05
22:51063477 C T 0.156621 -1.6772e-05
22:51064039 C G 1.095805 7.5852e-07
22:51064068 A G 0.080913 -2.5402e-06
22:51064416 C T 0.255820 -5.3006e-05
22:51064788 C G 0.080706 -6.6238e-06
22:51065229 A G 0.147601 -9.2822e-05
22:51065361 A C 0.166160 -5.3095e-05
22:51065600 A G 0.097291 -7.7991e-05
22:51068560 A G 0.750178 1.9904e-06
22:51073893 G C 0.741671 7.0691e-07
22:51079446 G A 0.070634 6.4469e-05
22:51094492 T C 0.073205 2.9670e-05
22:51094926 T C 0.436495 -1.5172e-05
22:51103091 C T 1.372583 1.0219e-04
22:51104680 A G 0.878317 3.6039e-05
22:51109717 A G 0.072607 -5.2139e-05
22:51110524 G C 0.336111 5.6243e-05
22:51114518 T C 1.015106 7.1230e-05
22:51117580 C T 1.027618 6.3828e-05
22:51121521 T C 0.323764 -4.5790e-05
22:51122444 C G 0.054542 2.7114e-05
22:51122593 A C 0.242893 1.4953e-05
22:51123287 G A 0.035311 6.4580e-05
22:51123467 C T 1.536990 4.4386e-05
22:51125913 G A 1.859102 -1.3050e-05
22:51126986 T C 0.146974 2.7637e-05
22:51134387 A G 0.073756 4.3696e-05
22:51138354 C G 0.047446 4.4261e-05
22:51138753 G A 1.600925 3.5916e-05
22:51140316 T C 0.610818 5.4881e-06
22:51142381 A G 0.336584 -3.7602e-05
22:51142979 T G 0.116951 7.9192e-05
22:51144731 C T 0.568377 -2.3119e-05
22:51145781 T C 0.116870 3.8066e-05
22:51146139 G A 0.233821 4.5501e-05
22:51146439 G A 0.149042 3.9509e-05
22:51147015 G A 0.817206 8.4012e-06
22:51148424 A G 0.314672 5.7985e-05
22:51148993 T C 0.147552 -1.9136e-04
22:51149320 G C 0.921041 -3.1664e-06
22:51150167 C T 0.799416 -4.4498e-06
22:51150473 A G 0.461075 -6.7062e-06
22:51150771 G A 0.958519 -3.0442e-05
22:51151464 G A 0.122586 1.7995e-05
22:51151684 A G 0.121002 1.1003e-05
22:51151724 T C 0.782908 -4.5569e-06
22:51152554 G A 0.336701 -9.2009e-05
22:51154982 T C 0.143861 -4.9825e-05
22:51155446 T A 0.111040 6.5775e-05
22:51156666 T C 0.417251 -1.2102e-04
22:51157353 T C 0.077051 4.0824e-05
22:51158017 C G 0.926782 2.4588e-05
22:51161019 T C 0.960538 -3.4603e-05
22:51161093 T C 0.112913 7.7267e-05
22:51162059 A G 0.607040 6.3162e-07
22:51162850 C T 1.378643 -1.9624e-05
22:51163138 T C 0.299768 6.8109e-05
22:51163910 T C 0.118928 -1.9339e-05
22:51165664 A G 0.604908 -3.7902e-06
22:51171497 A G 0.336948 1.9090e-04
22:51173542 C T 1.876791 8.2568e-05
22:51174939 T C 0.107752 5.4970e-05
22:51175626 G A 0.122082 -6.5785e-07
22:51177257 T C 0.074617 -4.4680e-05
22:51183255 G A 1.330476 1.6099e-04
22:51185848 A G 1.898629 5.6692e-06
22:51193629 G A 0.152063 3.4116e-04
22:51217954 A G 0.146020 5.0498e-04
```
